# Pleiotropic and sex-specific genetic architecture of circulating metabolic markers

**DOI:** 10.1101/2024.07.30.24311254

**Authors:** Dennis van der Meer, Zillur Rahman, Aigar Ottas, Pravesh Parekh, Gleda Kutrolli, Sara E. Stinson, Maria Koromina, Jaroslav Rokicki, Ida E. Sønderby, Nadine Parker, Markos Tesfaye, Guy Hindley, Linn N. Rødevand, Elise Koch, Estonian Biobank Research Team, Nils Eiel Steen, Jens Petter Berg, Kevin S. O’Connell, Olav B. Smeland, Oleksandr Frei, Anders M. Dale, Srdjan Djurovic, Kelli Lehto, Maris Alver, Lili Milani, Alexey A. Shadrin, Ole A. Andreassen

**Author notes:** Corresponding authors &. Address: Kirkeveien 166, 0450 Oslo, Norway.

## Abstract

**Background:** Metabolites in plasma form biosignatures of a range of common complex human diseases. Mapping the genetic architecture and discovering variants with pleiotropic effects across metabolites can reveal underlying mechanisms and potential targets for personalized interventions.

**Methods:** We performed univariate and multivariate genome-wide association studies (GWAS) on the Nightingale panel of 249 circulating plasma metabolic markers, across 207,836 White British UK Biobank participants (mean age 57.4 years, 53.7% female), with replication conducted across 27,509 UK Biobank participants with different ancestries, and 92,661 Estonian Biobank participants (mean age 50.9 years, 65.7% female). We investigated rare variation through whole exome sequencing gene burden tests, quantified genetic architectures through Gaussian mixture modelling, analysed the causal role of body mass index (BMI) through Mendelian randomization, and performed genome-wide interaction analyses with sex.

**Results:** We discovered 14,837 loci (497 unique), with shared and distinct effects on cardiometabolic traits, with high replication rates across populations. The loci explained over 70% of genetic variance for fatty acids. Findings from common and rare variant gene tests converged on lipid homeostasis pathways. There was strong evidence for causal effects of BMI on cholesterol and amino acid levels. We discovered 31 loci interacting with sex, which mapped to genes involved in cholesterol processing, and to cardiometabolic conditions with sex differences in prevalence.

**Discussion:** The findings offer new insights into the genetic architecture of circulating metabolites, revealing novel loci and plausible sex-specific molecular mechanisms of lipid metabolism. This improved understanding of the molecular biology of metabolism lays a foundation for personalized prevention and treatment strategies.

---

Small molecules abundant in plasma, including lipoproteins, fatty acids, amino acids, and ketone bodies, are part of metabolic processes essential for human health. Reliable quantification of absolute concentrations of metabolites can now be achieved through high-throughput nuclear magnetic resonance (NMR) spectroscopy.^1^ Metabolomics data in large population samples such as the UK Biobank (UKB), coupled to national health records, has allowed researchers to identify numerous associations between patterns of metabolite concentrations and a wide range of common medical conditions.^2^ These metabolites hold potential for precision medicine as they have been shown to predict long term outcomes,^3^ and could aid in combatting key public health issues, including the adverse effects of the worldwide obesity epidemic.^4^

Charting the pleiotropic genetic architecture of metabolic biomarkers, through the effects of common and rare variants, is key to understanding interindividual differences in metabolic processes. Genome-wide association studies (GWAS) of metabolomics data have confirmed there is a substantial genetic component to these metabolite concentrations and have identified dozens of common variants associated with individual metabolites.^5^ The sets of metabolites included in metabolomics panels are strongly genetically correlated to each other;^6^ joint analysis through a multivariate approach may aid in discovery of variants with widespread effects by leveraging shared genetic signal across the metabolites.^7^ Additionally, characterizing the influence of rare variants on metabolites through whole exome sequencing (WES) data complements GWAS efforts, as rare variants are likely to be particularly impactful and point towards promising drug targets.^8,9^

Obesity and sex are likely important moderators of the relation between an individual’s genetic make-up and metabolic health. As obesity and its downstream medical conditions co-occur with changes in metabolite concentrations;^10^ disentangling the causal role of obesity in determining these levels can aid in devising treatment strategies. Biological sex is a further important determinant of metabolic activity,^11^ yet there is little knowledge about sex-dependent genetic influences. Males and females differ substantially in basal metabolic activity, as well as in their propensity to develop prominent metabolic conditions, such as obesity, coronary artery disease (CAD) and type 2 diabetes (T2D).^12^ Previous studies have shown that there is a genetic basis for sex differences in metabolism, beyond the impact of gonadal hormones.^13^

Here, we take advantage of the latest generation of targeted metabolomics technology available in the UKB and Estonian Biobank (EstBB), to perform the largest GWAS to date of circulating metabolic traits, leveraging NMR spectroscopy data from over 300,000 individuals. We employ a multivariate approach to boost discovery of variants with widespread shared effects across metabolites. We additionally perform novel quantification of the global genetic architecture and incorporate WES data, to expand on knowledge about the impact of both common and rare variants. Lastly, we identify widespread sex-specific effects and estimate the influence of obesity (indexed by BMI) to provide a clinically relevant risk scenario as a foundation for precision medicine approaches.

## Supplementary Tables 1-13 for "Pleiotropic and sex-specific genetic architecture of circulating metabolic markers": supTable4_pheWAS.txt (part 1 of 2)

```
snp totalGWASStudies pval beta oddsRatio nTotal study.studyId study.source study.pmid study.pubDate study.traitReported study.traitCategory disease
rs74045047 3618 2.074e-05 0.0422 1.04310307850579 1030836 GCST006414 GCST PMID:30061737 2018-07-30 Atrial fibrillation cardiovascular disease Cardiovascular Disease
rs74045047 3618 0.0014 -0.00139951 0.998601468857427 484598 GCST90038607 GCST PMID:33959723 2021-04-08 Venous thromboembolism cardiovascular disease Cardiovascular Disease
rs74045047 3618 0.0021 0.000784263 1.00078457061464 484598 GCST90038663 GCST PMID:33959723 2021-04-08 Drug allergy or anaphylactic reaction immune system disease Immune System Disease
rs4648815 3618 0.00128 -0.14108 0.868419835331824 259983 FINNGEN_R6_AB1_RESP_TUBERCU FINNGEN NA 2022-01-24 Respiratry tuberculosis infectious disease Infectious Disease
rs4648815 3618 0.000440595 -0.0338045 0.966760487839169 113006 GCST004695 GCST PMID:28604731 2017-06-12 Insomnia complaints nervous system disease Nervous System Disease
rs4648815 3618 0.00029 -0.00185894 0.998142786758816 484598 GCST90038605 GCST PMID:33959723 2021-04-08 Cardiac problem cardiovascular disease Cardiovascular Disease
rs4648815 3618 0.00105 0.02618 1.02652570647189 226692 FINNGEN_R6_M13_OTHERJOINT FINNGEN NA 2022-01-24 Other joint disorders musculoskeletal or connective tissue disease Musculoskeletal Or Connective Tissue Disease
rs4648815 3618 0.000303 0.04924 1.05047243387297 210368 FINNGEN_R6_M13_SYNOTEND FINNGEN NA 2022-01-24 Disorders of synovium and tendon musculoskeletal or connective tissue disease Musculoskeletal Or Connective Tissue Disease
rs4648815 3618 0.00385 -0.28231 0.754039895929989 253849 FINNGEN_R6_L12_NONIONRADISKINNAS FINNGEN NA 2022-01-24 Other and unspecified skin changes due to chronic exposure to nonionizing radiation integumentary system disease Integumentary System Disease
rs4648815 3618 0.00493 -0.0488 0.952371584969337 40266 GCST004132 GCST PMID:28067908 2017-01-09 Crohn's disease gastrointestinal disease Gastrointestinal Disease
rs4648815 3618 0.00195 0.09032 1.0945244755037 200181 FINNGEN_R6_M13_BURSOPATHY FINNGEN NA 2022-01-24 Other bursopathies musculoskeletal or connective tissue disease Musculoskeletal Or Connective Tissue Disease
rs4648815 3618 0.00412 0.03116 1.03165055477086 260405 FINNGEN_R6_M13_ARTHROSIS_KNEE_PRIM_ICD10 FINNGEN NA 2022-01-24 "Gonarthrosis,primary" musculoskeletal or connective tissue disease Musculoskeletal Or Connective Tissue Disease
rs4648815 3618 0.00128 -0.14118 0.868332997690245 260030 FINNGEN_R6_TBC_RESP FINNGEN NA 2022-01-24 Respiratory tuberculosis infectious disease Infectious Disease
rs4648815 3618 7.553e-05 -0.0529 0.948474855225605 59957 GCST004131 GCST PMID:28067908 2017-01-09 Inflammatory bowel disease gastrointestinal disease Gastrointestinal Disease
rs4648815 3618 0.00474 0.06661 1.06887853424746 260405 FINNGEN_R6_G6_POLYNEU FINNGEN NA 2022-01-24 Polyneuropathies and other disorders of the peripheral nervous system nervous system disease Nervous System Disease
rs4648815 3618 0.00079 0.03689 1.03757888088368 201213 FINNGEN_R6_M13_ARTHROSIS_KNEE FINNGEN NA 2022-01-24 Gonarthrosis musculoskeletal or connective tissue disease Musculoskeletal Or Connective Tissue Disease
rs4648815 3618 0.00199 -0.08826 0.915522809845413 219687 FINNGEN_R6_J10_LARYNGITIS FINNGEN NA 2022-01-24 Acute laryngitis and tracheitis infectious disease Infectious Disease
rs4648815 3618 5.4e-11 -0.00594382 0.994073809551841 484598 GCST90038595 GCST PMID:33959723 2021-04-08 Cardiovascular disease cardiovascular disease Cardiovascular Disease
rs4648815 3618 0.0028 -0.00173364 0.99826786188579 484598 GCST90038603 GCST PMID:33959723 2021-04-08 Immunological or systemic disorder immune system disease Immune System Disease
rs4648815 3618 0.00270151 0.0585990423029356 1.06035 32970 GCST005812 GCST PMID:29559693 2018-03-20 Osteoarthritis of the hip or knee (hospital diagnosed) musculoskeletal or connective tissue disease Musculoskeletal Or Connective Tissue Disease
rs4648815 3618 0.000860531 0.0792362287106296 1.08246 22347 GCST005813 GCST PMID:29559693 2018-03-20 Osteoarthritis of the knee (hospital diagnosed) musculoskeletal or connective tissue disease Musculoskeletal Or Connective Tissue Disease
rs4648815 3618 0.00101668 -0.0418081 0.959053805339988 59367 GCST006487 GCST PMID:28604731 2017-06-12 Insomnia complaints nervous system disease Nervous System Disease
rs4648815 3618 0.000126 0.05306 1.05449291279607 245120 FINNGEN_R6_G6_CARPTU FINNGEN NA 2022-01-24 Carpal tunnel syndrome nervous system disease Nervous System Disease
rs4648815 3618 0.00405 -0.045474 0.95554444640459 520580 GCST90014023 GCST PMID:34012112 2021-05-19 Type 1 diabetes pancreas disease Pancreas Disease
rs4648815 3618 2.4e-12 -0.00581625 0.9942006316369 484598 GCST90038604 GCST PMID:33959723 2021-04-08 Hypertension cardiovascular disease Cardiovascular Disease
rs4648815 3618 0.001911 -0.0525 0.948854321055801 45975 GCST004133 GCST PMID:28067908 2017-01-09 Ulcerative colitis gastrointestinal disease Gastrointestinal Disease
rs6693447 3618 0.00442 -0.03268 0.967848221471359 259404 FINNGEN_R6_G6_SLEEPAPNO FINNGEN NA 2022-01-24 Sleep apnoea respiratory or thoracic disease Respiratory Or Thoracic Disease
rs6693447 3618 0.00203 0.13605 1.14573917912167 253745 FINNGEN_R6_L12_URTICA_DERTMATOG FINNGEN NA 2022-01-24 Dermatographic urticaria integumentary system disease Integumentary System Disease
rs6693447 3618 0.00108 -0.36404 0.694863399651027 253041 FINNGEN_R6_F5_GENDER FINNGEN NA 2022-01-24 Gender identity disorders nervous system disease Nervous System Disease
rs6693447 3618 0.00366 -0.21791 0.804197816213115 258570 FINNGEN_R6_G6_PARDIPLE FINNGEN NA 2022-01-24 "Paraplegia, diplegia of upper limbs" nervous system disease Nervous System Disease
rs6693447 3618 0.00317 0.40964 1.50627542834029 253456 FINNGEN_R6_M13_POLNODOSA FINNGEN NA 2022-01-24 Polyarteritis nodosa cardiovascular disease Cardiovascular Disease
rs6693447 3618 0.00139 0.06356 1.06562342128866 164333 FINNGEN_R6_ALLERG_ASTHMA FINNGEN NA 2022-01-24 Allergic asthma (mode) respiratory or thoracic disease Respiratory Or Thoracic Disease
rs6693447 3618 0.000261 -0.16389 0.848835388637691 260405 FINNGEN_R6_Q17_CONGEN_MALFO_URINARY_SYSTEM FINNGEN NA 2022-01-24 Congenital malformations of the urinary system urinary system disease Urinary System Disease
rs6693447 3618 0.00166 0.06255 1.06454768497145 159183 FINNGEN_R6_ALLERG_ASTHMA_EXMORE FINNGEN NA 2022-01-24 Allergic asthma (mode) (more control exclusions) respiratory or thoracic disease Respiratory Or Thoracic Disease
rs56091202 3618 8.8e-06 -0.0621378112810282 0.939753369251138 471717 GCST011364 GCST PMID:33532862 2021-02-03 Myocardial infarction cardiovascular disease Cardiovascular Disease
rs56091202 3618 0.00066 0.10213 1.10752744093705 256228 FINNGEN_R6_ST19_FRACT_FEMUR FINNGEN NA 2022-01-24 Fracture of femur musculoskeletal or connective tissue disease Musculoskeletal Or Connective Tissue Disease
rs56091202 3618 0.00464 0.18155 1.19907448893534 260248 FINNGEN_R6_K11_CD_STRICT2 FINNGEN NA 2022-01-24 "Crohn disease (strict definition, require KELA, min 2 HDR)" gastrointestinal disease Gastrointestinal Disease
rs56091202 3618 1.6e-07 -0.0474151 0.953691438098709 547261 GCST005195 GCST PMID:29212778 2017-12-06 Coronary artery disease cardiovascular disease Cardiovascular Disease
rs56091202 3618 0.00254 0.18019 1.19744485603195 260405 FINNGEN_R6_K11_KELACROHN FINNGEN NA 2022-01-24 "Crohn's disease patients in KELA-register (KELA code 209, or 208 with ICD K50)" gastrointestinal disease Gastrointestinal Disease
rs56091202 3618 2.3e-05 -0.00168761 0.998313813213034 484598 GCST90038610 GCST PMID:33959723 2021-04-08 Myocardial infarction cardiovascular disease Cardiovascular Disease
rs56091202 3618 0.00021 -0.00247044 0.997532609025568 484598 GCST90038605 GCST PMID:33959723 2021-04-08 Cardiac problem cardiovascular disease Cardiovascular Disease
rs56091202 3618 0.00357 0.35326 1.42370125764366 131553 FINNGEN_R6_MND FINNGEN NA 2022-01-24 Motor neuron disease (with DMD) nervous system disease Nervous System Disease
rs56091202 3618 0.000704 -0.73611 0.478973503205503 85811 FINNGEN_R6_N14_MALEGENINOTH FINNGEN NA 2022-01-24 Disorders of male genital organs in diseases classified elsewhere reproductive system or breast disease Reproductive System Or Breast Disease
rs56091202 3618 0.00451 0.17982 1.19700188339021 260275 FINNGEN_R6_K11_CD_STRICT FINNGEN NA 2022-01-24 "Crohn disease (strict definition, require KELA)" gastrointestinal disease Gastrointestinal Disease
rs56091202 3618 0.0043 -0.000787277 0.999213032821227 484598 GCST90038682 GCST PMID:33959723 2021-04-08 Diverticular disease gastrointestinal disease Gastrointestinal Disease
rs56091202 3618 3.38e-05 -0.0409324172832907 0.959894 639221 GCST011365 GCST PMID:33532862 2021-02-03 Myocardial infarction cardiovascular disease Cardiovascular Disease
rs56091202 3618 4.855e-07 -0.0372 0.963483419394222 296525 GCST005194 GCST PMID:29212778 2017-12-06 Coronary artery disease cardiovascular disease Cardiovascular Disease
rs56091202 3618 0.000636 -0.21451 0.80693674232413 241676 FINNGEN_R6_H7_CONJUHAEMOR FINNGEN NA 2022-01-24 conjunctival haemorrhage disease of visual system Disease Of Visual System
rs41275494 3618 3.4e-15 -0.0155374 0.984582682670795 484598 GCST90038595 GCST PMID:33959723 2021-04-08 Cardiovascular disease cardiovascular disease Cardiovascular Disease
rs41275494 3618 0.0018 -0.0086 0.991436874218195 191108 GCST90016607 GCST PMID:33686288 2021-03-08 Bipolar disorder vs major depressive disorder (ordinary least squares (OLS)) nervous system disease Nervous System Disease
rs41275494 3618 0.004017 0.1202 1.12772237350113 413304 GCST006910 GCST PMID:29531354 2018-03-12 Ischemic stroke (cardioembolic) cardiovascular disease Cardiovascular Disease
rs41275494 3618 5.4e-05 -0.013 0.987084135020288 38733 GCST90016606 GCST PMID:33686288 2021-03-08 Bipolar disorder vs autism spectrum disorder (ordinary least squares (OLS)) nervous system disease Nervous System Disease
rs41275494 3618 0.0017 -0.011 0.989060278775369 39451 GCST90016604 GCST PMID:33686288 2021-03-08 Bipolar disorder vs ADHD (ordinary least squares (OLS)) nervous system disease Nervous System Disease
rs41275494 3618 0.0021 -0.011 0.989060278775369 37344 GCST90016605 GCST PMID:33686288 2021-03-08 Bipolar disorder vs anorexia nervosa (ordinary least squares (OLS)) nervous system disease Nervous System Disease
rs41275494 3618 1.5e-29 -0.0206981 0.97951463540413 484598 GCST90038604 GCST PMID:33959723 2021-04-08 Hypertension cardiovascular disease Cardiovascular Disease
rs41275494 3618 0.0036 -0.0088 0.991238606670767 59056 GCST90016620 GCST PMID:33686288 2021-03-08 Schizophrenia vs autism spectrum disorder (ordinary least squares (OLS)) nervous system disease Nervous System Disease
rs9329465 3618 1.95e-05 0.05165 1.05300712551522 255750 FINNGEN_R6_CHOLELITH_BROAD FINNGEN NA 2022-01-24 "Cholelithiasis, broad definition with cholecystitis" gastrointestinal disease Gastrointestinal Disease
rs9329465 3618 0.00353 0.12965 1.13842986313556 199659 FINNGEN_R6_KRA_PSY_SPEELING_EXMORE FINNGEN NA 2022-01-24 Speech and linguistic disorders (more control exclusions) nervous system disease Nervous System Disease
rs9329465 3618 0.00373 0.11608 1.12308571539671 242927 FINNGEN_R6_H7_RETINOPATHYDIAB_PROLIF FINNGEN NA 2022-01-24 Proliferative diabetic retinopathy disease of visual system Disease Of Visual System
rs9329465 3618 0.0013 0.04087 1.04171667357503 251149 FINNGEN_R6_I9_CORATHER FINNGEN NA 2022-01-24 Coronary atherosclerosis cardiovascular disease Cardiovascular Disease
rs9329465 3618 4.39e-06 0.13768 1.14760825686817 256865 FINNGEN_R6_K11_DISLIVOTH FINNGEN NA 2022-01-24 Other diseases of liver gastrointestinal disease Gastrointestinal Disease
rs9329465 3618 0.00119 0.15348 1.16588446919955 260405 FINNGEN_R6_NAFLD FINNGEN NA 2022-01-24 Nonalcoholic fatty liver disease gastrointestinal disease Gastrointestinal Disease
rs9329465 3618 0.00273 -0.2108 0.809936037891214 236700 FINNGEN_R6_L12_FOODDERMAT FINNGEN NA 2022-01-24 Dermatitis due to ingested food integumentary system disease Integumentary System Disease
rs9329465 3618 0.002 0.00257933 1.00258265933349 484598 GCST90038604 GCST PMID:33959723 2021-04-08 Hypertension cardiovascular disease Cardiovascular Disease
rs9329465 3618 0.000103 0.0427 1.04362476045467 260405 FINNGEN_R6_K11_GALLBILPANC FINNGEN NA 2022-01-24 "Disorders of gallbladder, biliary tract and pancreas" pancreas disease Pancreas Disease
rs9329465 3618 3.35e-05 0.08485 1.08855377138585 260405 FINNGEN_R6_K11_LIVER FINNGEN NA 2022-01-24 Diseases of liver gastrointestinal disease Gastrointestinal Disease
rs9329465 3618 0.00294 0.02802 1.02841625254079 260405 FINNGEN_R6_I9_HYPERTENSION FINNGEN NA 2022-01-24 Hypertensive diseases cardiovascular disease Cardiovascular Disease
rs9329465 3618 0.0042 0.000757285 1.00075757181268 484598 GCST90038656 GCST PMID:33959723 2021-04-08 Osteoporosis musculoskeletal or connective tissue disease Musculoskeletal Or Connective Tissue Disease
rs9329465 3618 0.001532 0.077 1.0800420763926 24840 GCST010681 GCST PMID:32005708 2020-01-31 Type 1 diabetes pancreas disease Pancreas Disease
rs9329465 3618 0.000864 -0.24248 0.784679441010608 198204 FINNGEN_R6_M13_INFBURSA FINNGEN NA 2022-01-24 Infective bursitis musculoskeletal or connective tissue disease Musculoskeletal Or Connective Tissue Disease
rs9329465 3618 0.00249 0.02853 1.02894087859786 260360 FINNGEN_R6_I9_HYPTENS FINNGEN NA 2022-01-24 Hypertension cardiovascular disease Cardiovascular Disease
rs9329465 3618 1.63e-05 0.053 1.05442964511936 254733 FINNGEN_R6_K11_CHOLELITH FINNGEN NA 2022-01-24 Cholelithiasis gastrointestinal disease Gastrointestinal Disease
rs9329465 3618 0.0028 0.00270851 1.00271218132707 484598 GCST90038595 GCST PMID:33959723 2021-04-08 Cardiovascular disease cardiovascular disease Cardiovascular Disease
rs9329465 3618 0.00423 0.08026 1.08356875893083 85213 FINNGEN_R6_N14_ENDOMETRIOSIS_PELVICPERITONEUM FINNGEN NA 2022-01-24 Endometriosis of pelvic peritoneum reproductive system or breast disease Reproductive System Or Breast Disease
rs66731853 3618 0.00425 -0.10819 0.897457063388265 259415 FINNGEN_R6_GOUT_STRICT FINNGEN NA 2022-01-24 "Gout, strict definition" musculoskeletal or connective tissue disease Musculoskeletal Or Connective Tissue Disease
rs66731853 3618 0.00461 0.13317 1.14244419733706 260405 FINNGEN_R6_KRA_PSY_SPEELING FINNGEN NA 2022-01-24 Speech and linguistic disorders nervous system disease Nervous System Disease
rs66731853 3618 0.00194 -0.03545 0.965170991573135 260405 FINNGEN_R6_E4_DIABETES FINNGEN NA 2022-01-24 Diabetes mellitus pancreas disease Pancreas Disease
rs66731853 3618 0.00133 -0.03643 0.964225587325139 260405 FINNGEN_R6_DIABETES_FG FINNGEN NA 2022-01-24 "Diabetes, varying definitions" pancreas disease Pancreas Disease
rs66731853 3618 0.00092 0.00182731 1.0018289805483 484598 GCST90038605 GCST PMID:33959723 2021-04-08 Cardiac problem cardiovascular disease Cardiovascular Disease
rs66731853 3618 0.00085 0.16863 1.1836820955156 199659 FINNGEN_R6_KRA_PSY_SPEELING_EXMORE FINNGEN NA 2022-01-24 Speech and linguistic disorders (more control exclusions) nervous system disease Nervous System Disease
rs66731853 3618 0.0016 0.00102409 1.00102461455921 484598 GCST90038610 GCST PMID:33959723 2021-04-08 Myocardial infarction cardiovascular disease Cardiovascular Disease
rs66731853 3618 0.00313 -0.03701 0.963666498635884 249793 FINNGEN_R6_KELA_DIAB_INSUL_EXMORE FINNGEN NA 2022-01-24 "Diabetes, insuline treatment (Kela reimbursement) (more control exclusions)" pancreas disease Pancreas Disease
rs66731853 3618 0.00223 -0.03654 0.964119528343884 249334 FINNGEN_R6_DM_OTHER_WIDE FINNGEN NA 2022-01-24 "Other diabetes, wide definition" pancreas disease Pancreas Disease
rs66731853 3618 0.00437 0.13642 1.14616318105346 192433 FINNGEN_R6_R18_HEARTBURN FINNGEN NA 2022-01-24 Heartburn gastrointestinal disease Gastrointestinal Disease
rs66731853 3618 0.00148 -0.31296 0.731279163150392 140912 FINNGEN_R6_O15_MATERN_INFECT_ELSEWHERE FINNGEN NA 2022-01-24 "Maternal infectious and parasitic diseases classifiable elsewhere but complicating pregnancy, childbirth and  the puerperium" infectious disease Infectious Disease
rs66731853 3618 0.00464 0.41749 1.51814622236035 260405 FINNGEN_R6_DRUGADVERS_OSTEOPO FINNGEN NA 2022-01-24 Drug-induced osteoporosis musculoskeletal or connective tissue disease Musculoskeletal Or Connective Tissue Disease
rs10917373 3618 0.000432 -0.03237 0.968148300929928 260405 FINNGEN_R6_RX_ANTIHYP FINNGEN NA 2022-01-24 Antihypertensive medication - note that there are other indications cardiovascular disease Cardiovascular Disease
rs10917373 3618 3.75e-05 -0.04117 0.959665972864453 260405 FINNGEN_R6_I9_HYPERTENSION FINNGEN NA 2022-01-24 Hypertensive diseases cardiovascular disease Cardiovascular Disease
rs10917373 3618 0.001841 -0.0416 0.959253405204525 393873 GCST007091 GCST PMID:30664745 2019-01-21 Osteoarthritis (hip) musculoskeletal or connective tissue disease Musculoskeletal Or Connective Tissue Disease
rs10917373 3618 0.00332 -0.03375 0.966813177721543 203871 FINNGEN_R6_FG_HYPERTENSION FINNGEN NA 2022-01-24 Hypertensive diseases (excluding secondary) cardiovascular disease Cardiovascular Disease
rs10917373 3618 0.000828 -0.03063 0.969834345406852 260405 FINNGEN_R6_RX_CROHN_1STLINE FINNGEN NA 2022-01-24 First line medication for Crohns disease gastrointestinal disease Gastrointestinal Disease
rs10917373 3618 0.002459 0.0137 1.01379427503068 944133 GCST90014033 GCST PMID:33888516 2021-04-22 Haemorrhoidal disease cardiovascular disease Cardiovascular Disease
rs10917373 3618 0.00423 0.03246 1.03299257261466 260405 FINNGEN_R6_I9_DISVEINLYMPH FINNGEN NA 2022-01-24 "Diseases of veins, lymphatic vessels and lymph nodes, not elsewhere classified" cardiovascular disease Cardiovascular Disease
rs10917373 3618 0.00102 -0.08473 0.918760316201032 195703 FINNGEN_R6_DM_HYPOGLYC FINNGEN NA 2022-01-24 Diabetic hypoglycemia pancreas disease Pancreas Disease
rs10917373 3618 0.00471 -0.19495 0.822875800817482 258167 FINNGEN_R6_I9_OTHOTH FINNGEN NA 2022-01-24 Other other unspecified disorders of the circulatory system cardiovascular disease Cardiovascular Disease
rs10917373 3618 0.004603 0.0709 1.0734738731135 34950 GCST003724 GCST PMID:27329760 2016-06-21 Bipolar disorder nervous system disease Nervous System Disease
rs10917373 3618 0.00149879235931359 -0.0237948583940319 0.976486007120252 408422 GCST90014325 GCST PMID:34103634 2021-06-08 Asthma respiratory or thoracic disease Respiratory Or Thoracic Disease
rs10917373 3618 0.00023 -0.04323 0.957691095782129 249793 FINNGEN_R6_KELA_DIAB_INSUL_EXMORE FINNGEN NA 2022-01-24 "Diabetes, insuline treatment (Kela reimbursement) (more control exclusions)" pancreas disease Pancreas Disease
rs10917373 3618 0.00303 -0.19263 0.824787088912292 250596 FINNGEN_R6_H7_GLAUCSECDISEASE FINNGEN NA 2022-01-24 Glaucoma secondary to other eye disorders disease of visual system Disease Of Visual System
rs10917373 3618 3.59e-05 -0.04132 0.959522033764226 260360 FINNGEN_R6_I9_HYPTENS FINNGEN NA 2022-01-24 Hypertension cardiovascular disease Cardiovascular Disease
rs10917373 3618 0.000676 -0.05365 0.947763765776061 260405 FINNGEN_R6_L12_INFECT_SKIN FINNGEN NA 2022-01-24 Infections of the skin and subcutaneous tissue infectious disease Infectious Disease
rs10917373 3618 0.00078 -0.08427 0.919183043166232 252521 FINNGEN_R6_L12_ABSCESS_CUT FINNGEN NA 2022-01-24 "Cutaneous abscess, furuncle and carbuncle" infectious disease Infectious Disease
rs10917373 3618 0.00466 0.15448 1.16705093680535 232264 FINNGEN_R6_G6_TRINEU FINNGEN NA 2022-01-24 Trigeminal neuralgia nervous system disease Nervous System Disease
rs10917373 3618 0.00289 -0.19388 0.823756749147663 242981 FINNGEN_R6_DM_NEOVASCULAR_GLAUCOMA FINNGEN NA 2022-01-24 Neovascular glaucoma disease of visual system Disease Of Visual System
rs10917373 3618 0.0007829 -0.0293 0.971125083236635 417596 GCST007092 GCST PMID:30664745 2019-01-21 Osteoarthritis of the hip or knee musculoskeletal or connective tissue disease Musculoskeletal Or Connective Tissue Disease
rs114165349 3618 0.00353 0.13434 1.14378163929892 147944 FINNGEN_R6_FG_DOAAC FINNGEN NA 2022-01-24 "Diseases of arteries, arterioles and capillaries (FINNGEN)" cardiovascular disease Cardiovascular Disease
rs114165349 3618 2.16e-07 0.1152 1.12209783469842 260405 FINNGEN_R6_I9_HYPERTENSION FINNGEN NA 2022-01-24 Hypertensive diseases cardiovascular disease Cardiovascular Disease
rs114165349 3618 4.1e-09 0.00485309 1.0048648853148 484598 GCST90038687 GCST PMID:33959723 2021-04-08 Gout musculoskeletal or connective tissue disease Musculoskeletal Or Connective Tissue Disease
rs114165349 3618 0.0018 0.00546121 1.00547614959103 484598 GCST90038605 GCST PMID:33959723 2021-04-08 Cardiac problem cardiovascular disease Cardiovascular Disease
rs114165349 3618 0.00314 0.08846 1.09249055211439 251149 FINNGEN_R6_I9_CORATHER FINNGEN NA 2022-01-24 Coronary atherosclerosis cardiovascular disease Cardiovascular Disease
rs114165349 3618 0.0045 0.06742 1.0697446766005 260405 FINNGEN_R6_E4_DIABETES FINNGEN NA 2022-01-24 Diabetes mellitus pancreas disease Pancreas Disease
rs114165349 3618 0.000149 0.2256 1.25307433528476 245732 FINNGEN_R6_GOUT FINNGEN NA 2022-01-24 "Gout, FINNGEN" musculoskeletal or connective tissue disease Musculoskeletal Or Connective Tissue Disease
rs114165349 3618 0.00157 0.51125 1.66737411049057 192947 FINNGEN_R6_I9_HYPTENSRD FINNGEN NA 2022-01-24 Hypertensive Renal Disease cardiovascular disease Cardiovascular Disease
rs114165349 3618 6e-04 0.0815303 1.08494609095252 547261 GCST005195 GCST PMID:29212778 2017-12-06 Coronary artery disease cardiovascular disease Cardiovascular Disease
rs114165349 3618 0.0009331 0.0624 1.06438801479426 296525 GCST005194 GCST PMID:29212778 2017-12-06 Coronary artery disease cardiovascular disease Cardiovascular Disease
rs114165349 3618 0.00407 0.06355 1.06561276510773 208601 FINNGEN_R6_FG_OTHHEART FINNGEN NA 2022-01-24 Other heart diseases cardiovascular disease Cardiovascular Disease
rs114165349 3618 0.00188 0.06358 1.06564473397021 260405 FINNGEN_R6_RX_ANTIHYP FINNGEN NA 2022-01-24 Antihypertensive medication - note that there are other indications cardiovascular disease Cardiovascular Disease
rs114165349 3618 0.00271 0.07061 1.07316261082551 260405 FINNGEN_R6_DIABETES_FG FINNGEN NA 2022-01-24 "Diabetes, varying definitions" pancreas disease Pancreas Disease
rs114165349 3618 0.000101 0.18489 1.20308609337849 242966 FINNGEN_R6_I9_UAP FINNGEN NA 2022-01-24 Unstable angina pectoris cardiovascular disease Cardiovascular Disease
rs114165349 3618 0.00391 0.07625 1.07923234852121 260405 FINNGEN_R6_I9_ISCHHEART FINNGEN NA 2022-01-24 Ischemic heart diseases cardiovascular disease Cardiovascular Disease
rs114165349 3618 0.00189 0.43104 1.53885710300992 253909 FINNGEN_R6_FE_STRICT FINNGEN NA 2022-01-24 "Focal epilepsy, strict definition" nervous system disease Nervous System Disease
rs114165349 3618 7.6e-10 0.0174569 1.0176101622076 484598 GCST90038604 GCST PMID:33959723 2021-04-08 Hypertension cardiovascular disease Cardiovascular Disease
rs114165349 3618 5.53e-07 0.1276 1.1360984724081 203871 FINNGEN_R6_FG_HYPERTENSION FINNGEN NA 2022-01-24 Hypertensive diseases (excluding secondary) cardiovascular disease Cardiovascular Disease
rs114165349 3618 0.000272 0.21891 1.24471924691404 177916 FINNGEN_R6_M13_GOUT FINNGEN NA 2022-01-24 Gout musculoskeletal or connective tissue disease Musculoskeletal Or Connective Tissue Disease
rs114165349 3618 5e-04 0.00502477 1.00503741532786 484598 GCST90038633 GCST PMID:33959723 2021-04-08 Diabetes pancreas disease Pancreas Disease
rs114165349 3618 0.00475 0.07332 1.07607482576979 249793 FINNGEN_R6_KELA_DIAB_INSUL_EXMORE FINNGEN NA 2022-01-24 "Diabetes, insuline treatment (Kela reimbursement) (more control exclusions)" pancreas disease Pancreas Disease
rs114165349 3618 0.000116 0.11623 1.12325419088936 251596 FINNGEN_R6_E4_LIPOPROT FINNGEN NA 2022-01-24 Disorders of lipoprotein metabolism and other lipidaemias genetic, familial or congenital disease Genetic, Familial Or Congenital Disease
rs114165349 3618 4.17e-05 0.46721 1.59553643088837 147061 FINNGEN_R6_O15_ICP FINNGEN NA 2022-01-24 Intrahepatic Cholestasis of Pregnancy (ICP) gastrointestinal disease Gastrointestinal Disease
rs114165349 3618 0.00493 0.86224 2.36846010678649 260405 FINNGEN_R6_P16_OTH_DISORD_ORIGINA_PERINA_PERIOD FINNGEN NA 2022-01-24 Other disorders originating in the perinatal period pregnancy or perinatal disease Pregnancy Or Perinatal Disease
rs114165349 3618 0.00238 0.0797 1.0829621302977 260405 FINNGEN_R6_I9_IHD FINNGEN NA 2022-01-24 "Ischaemic heart disease, wide definition" cardiovascular disease Cardiovascular Disease
rs114165349 3618 2.51e-07 0.11471 1.12154814144526 260360 FINNGEN_R6_I9_HYPTENS FINNGEN NA 2022-01-24 Hypertension cardiovascular disease Cardiovascular Disease
rs114165349 3618 0.00436 0.07076 1.07332359729081 249334 FINNGEN_R6_DM_OTHER_WIDE FINNGEN NA 2022-01-24 "Other diabetes, wide definition" pancreas disease Pancreas Disease
rs114165349 3618 8.1e-11 0.0199395 1.02013961971274 484598 GCST90038595 GCST PMID:33959723 2021-04-08 Cardiovascular disease cardiovascular disease Cardiovascular Disease
rs114165349 3618 0.000432 -0.16424 0.84853834823677 260405 FINNGEN_R6_TEMPOROMANDIB_INCLAVO FINNGEN NA 2022-01-24 "Temporomandibular joint disorders, including avohilmo" musculoskeletal or connective tissue disease Musculoskeletal Or Connective Tissue Disease
rs114165349 3618 3.24e-05 0.14994 1.16176453476498 244540 FINNGEN_R6_E4_HYPERCHOL FINNGEN NA 2022-01-24 Pure hypercholesterolaemia genetic, familial or congenital disease Genetic, Familial Or Congenital Disease
rs114165349 3618 3.83e-05 0.47147 1.6023479142425 83570 FINNGEN_R6_O15_ICP_EXMORE FINNGEN NA 2022-01-24 Intrahepatic Cholestasis of Pregnancy (ICP)  (more control exclusions) gastrointestinal disease Gastrointestinal Disease
rs114165349 3618 3.68e-08 0.56487 1.75921906937675 147061 FINNGEN_R6_O15_ICP_WIDE FINNGEN NA 2022-01-24 "Intrahepatic Cholestasis of Pregnancy (ICP) , incl. ICD-8" gastrointestinal disease Gastrointestinal Disease
rs114165349 3618 0.00324 0.3311 1.39249903524946 254282 FINNGEN_R6_FE FINNGEN NA 2022-01-24 Focal epilepsy nervous system disease Nervous System Disease
rs17513135 3618 0.000896 0.03396 1.03454322417151 260405 FINNGEN_R6_I9_HYPERTENSION FINNGEN NA 2022-01-24 Hypertensive diseases cardiovascular disease Cardiovascular Disease
rs17513135 3618 0.00418 -0.05875 0.942942475311431 260405 FINNGEN_R6_L12_PAPULOSQUAMOUS FINNGEN NA 2022-01-24 Papulosquamous disorders integumentary system disease Integumentary System Disease
rs17513135 3618 0.00155 0.02429 1.02458740515838 260405 FINNGEN_R6_H7_EYE FINNGEN NA 2022-01-24 Diseases of the eye and adnexa disease of visual system Disease Of Visual System
rs17513135 3618 0.00243 0.26694 1.3059620862547 259903 FINNGEN_R6_G6_HCNP FINNGEN NA 2022-01-24 Normal-pressure hydrocephalus nervous system disease Nervous System Disease
rs17513135 3618 6.49e-05 0.04379 1.04476293163417 260405 FINNGEN_R6_E4_DIABETES FINNGEN NA 2022-01-24 Diabetes mellitus pancreas disease Pancreas Disease
rs17513135 3618 0.00253 0.05909 1.06087071480809 167692 FINNGEN_R6_ASTHMA_ACUTE_RESPIRATORY_INFECTIONS FINNGEN NA 2022-01-24 Asthma-related acute respiratory infections infectious disease Infectious Disease
rs17513135 3618 0.00323 -0.226 0.797718101665674 231810 FINNGEN_R6_G6_MERALGIA FINNGEN NA 2022-01-24 Meralgia paraesthetica nervous system disease Nervous System Disease
rs17513135 3618 0.00193 -0.26103 0.770257811534114 251412 FINNGEN_R6_E4_HYPERALDO FINNGEN NA 2022-01-24 Hyperaldosteronism endocrine system disease Endocrine System Disease
rs17513135 3618 0.00032 0.00394427 1.00395205887002 484598 GCST90038595 GCST PMID:33959723 2021-04-08 Cardiovascular disease cardiovascular disease Cardiovascular Disease
rs17513135 3618 0.000809244398767715 0.0192080780800812 1.01939374004313 602604 GCST90000514 GCST PMID:34187846 2021-06-29 Gastroesophageal reflux disease gastrointestinal disease Gastrointestinal Disease
rs17513135 3618 7e-04 0.03188 1.03239361063831 260405 FINNGEN_R6_RX_ANTIHYP FINNGEN NA 2022-01-24 Antihypertensive medication - note that there are other indications cardiovascular disease Cardiovascular Disease
rs17513135 3618 1.63e-05 0.04689 1.04800672199956 260405 FINNGEN_R6_DIABETES_FG FINNGEN NA 2022-01-24 "Diabetes, varying definitions" pancreas disease Pancreas Disease
rs17513135 3618 0.000114 0.04987 1.05113444001635 244792 FINNGEN_R6_J10_ASTHMACOPDKELA FINNGEN NA 2022-01-24 Asthma/COPD (KELA code 203) respiratory or thoracic disease Respiratory Or Thoracic Disease
rs17513135 3618 0.00153 -0.07801 0.924955176945522 257944 FINNGEN_R6_L12_PSORIASIS FINNGEN NA 2022-01-24 Psoriasis integumentary system disease Integumentary System Disease
rs17513135 3618 0.00131 0.29763 1.34666343021989 241539 FINNGEN_R6_H7_RETINOCHISISCYST FINNGEN NA 2022-01-24 Retinoschisis and retinal cysts disease of visual system Disease Of Visual System
rs17513135 3618 0.004261 0.0259 1.02623831951013 417596 GCST007092 GCST PMID:30664745 2019-01-21 Osteoarthritis of the hip or knee musculoskeletal or connective tissue disease Musculoskeletal Or Connective Tissue Disease
rs17513135 3618 0.002515 0.0279789140985593 1.028374 639221 GCST011365 GCST PMID:33532862 2021-02-03 Myocardial infarction cardiovascular disease Cardiovascular Disease
rs17513135 3618 0.000245222498751046 0.094548492241475 1.09916246269223 17685 GCST90000529 GCST PMID:33830302 2021-04-08 Type 1 diabetes pancreas disease Pancreas Disease
rs17513135 3618 0.001875 0.070171 1.07269159583471 1887658 GCST011081 GCST PMID:32404885 2020-05-13 COVID-19 (hospitalized vs population) RELEASE 5 infectious disease Infectious Disease
rs17513135 3618 8.942e-07 0.0902 1.0943931404469 70127 GCST005413 GCST PMID:29358691 2018-01-22 Type 2 diabetes pancreas disease Pancreas Disease
rs17513135 3618 0.002 -0.0073 0.992726580281987 61027 GCST90016621 GCST PMID:33686288 2021-03-08 Schizophrenia vs bipolar disorder (ordinary least squares (OLS)) nervous system disease Nervous System Disease
rs17513135 3618 0.00441929656306572 0.0221026976299404 1.02234877187521 408422 GCST90014325 GCST PMID:34103634 2021-06-08 Asthma respiratory or thoracic disease Respiratory Or Thoracic Disease
rs17513135 3618 0.0039 0.0374784215318238 1.038189594299 471717 GCST011364 GCST PMID:33532862 2021-02-03 Myocardial infarction cardiovascular disease Cardiovascular Disease
rs17513135 3618 0.00021 0.00280888 1.00281282859961 484598 GCST90038616 GCST PMID:33959723 2021-04-08 Asthma respiratory or thoracic disease Respiratory Or Thoracic Disease
rs17513135 3618 0.00295 -0.05966 0.942084787965827 260405 FINNGEN_R6_F5_DEMENTIA_INCLAVO FINNGEN NA 2022-01-24 "Dementia, including avohilmo" nervous system disease Nervous System Disease
rs17513135 3618 0.0043 0.051988 1.0533631020803 520580 GCST90014023 GCST PMID:34012112 2021-05-19 Type 1 diabetes pancreas disease Pancreas Disease
rs17513135 3618 0.0019 0.44341 1.5580109879139 241338 FINNGEN_R6_H7_RETINALDETACHTRACTION FINNGEN NA 2022-01-24 Traction detachment of retina disease of visual system Disease Of Visual System
rs17513135 3618 0.002542 0.0333 1.0338606509175 403124 GCST007090 GCST PMID:30664745 2019-01-21 Knee osteoarthritis musculoskeletal or connective tissue disease Musculoskeletal Or Connective Tissue Disease
rs17513135 3618 0.0033 0.00106036 1.00106092238042 484598 GCST90038610 GCST PMID:33959723 2021-04-08 Myocardial infarction cardiovascular disease Cardiovascular Disease
rs17513135 3618 0.000123 0.04616 1.04724195626596 249793 FINNGEN_R6_KELA_DIAB_INSUL_EXMORE FINNGEN NA 2022-01-24 "Diabetes, insuline treatment (Kela reimbursement) (more control exclusions)" pancreas disease Pancreas Disease
rs17513135 3618 0.000833 0.03499 1.03560935265432 260405 FINNGEN_R6_J10_LOWCHRON FINNGEN NA 2022-01-24 Chronic lower respiratory diseases respiratory or thoracic disease Respiratory Or Thoracic Disease
rs17513135 3618 0.00313 0.0645 1.06662557824465 138100 FINNGEN_R6_O15_PREG_DM FINNGEN NA 2022-01-24 Diabetes mellitus in pregnancy pregnancy or perinatal disease Pregnancy Or Perinatal Disease
rs17513135 3618 0.00395 0.06402 1.0661137208227 165357 FINNGEN_R6_ASTHMA_PNEUMONIA FINNGEN NA 2022-01-24 Asthma-related pneumonia infectious disease Infectious Disease
rs17513135 3618 0.00118 0.07763 1.0807227172801 164333 FINNGEN_R6_ALLERG_ASTHMA FINNGEN NA 2022-01-24 Allergic asthma (mode) respiratory or thoracic disease Respiratory Or Thoracic Disease
rs17513135 3618 0.00017 0.00378624 1.00379341686158 484598 GCST90038604 GCST PMID:33959723 2021-04-08 Hypertension cardiovascular disease Cardiovascular Disease
rs17513135 3618 3e-08 0.00290973 1.00291396737321 484598 GCST90038633 GCST PMID:33959723 2021-04-08 Diabetes pancreas disease Pancreas Disease
rs17513135 3618 0.0008482 0.089669 1.09381217195011 1557411 GCST011083 GCST PMID:32404885 2020-05-13 COVID-19 (hospitalized vs population) RELEASE 5 infectious disease Infectious Disease
rs17513135 3618 0.0016 0.01 1.01005016708417 23040 GCST90016608 GCST PMID:33686288 2021-03-08 Bipolar disorder vs obsessive compulsive disorder (ordinary least squares (OLS)) nervous system disease Nervous System Disease
rs17513135 3618 0.000954 0.03382 1.03439839825817 260360 FINNGEN_R6_I9_HYPTENS FINNGEN NA 2022-01-24 Hypertension cardiovascular disease Cardiovascular Disease
rs17513135 3618 1.35e-05 0.04989 1.05115546291538 249334 FINNGEN_R6_DM_OTHER_WIDE FINNGEN NA 2022-01-24 "Other diabetes, wide definition" pancreas disease Pancreas Disease
rs17513135 3618 0.00122 0.07746 1.08053901003372 159183 FINNGEN_R6_ALLERG_ASTHMA_EXMORE FINNGEN NA 2022-01-24 Allergic asthma (mode) (more control exclusions) respiratory or thoracic disease Respiratory Or Thoracic Disease
rs17513135 3618 0.0015 0.000535533 1.0005356764234 484598 GCST90038705 GCST PMID:33959723 2021-04-08 Fracture of forearm or wrist musculoskeletal or connective tissue disease Musculoskeletal Or Connective Tissue Disease
rs17513135 3618 2.733e-13 0.0618 1.06374957353692 659316 GCST006867 GCST PMID:30054458 2018-07-27 Type 2 diabetes pancreas disease Pancreas Disease
rs17513135 3618 0.0036 0.06456 1.06668957769931 165372 FINNGEN_R6_ASTHMA_PNEUMONIA_AND_SEPSIS FINNGEN NA 2022-01-24 Asthma-related pneumonia or sepsis infectious disease Infectious Disease
rs17513135 3618 0.00128 0.59166 1.80698552307856 251076 FINNGEN_R6_L12_ACNE_CONGLOBLATA FINNGEN NA 2022-01-24 Acne conglobata integumentary system disease Integumentary System Disease
rs17513135 3618 0.0033 -0.00161855 0.99838275914565 484598 GCST90038635 GCST PMID:33959723 2021-04-08 Thyroid problem (not cancer) endocrine system disease Endocrine System Disease
rs839771 3618 0.00351 0.03756 1.03827429167047 98164 FINNGEN_R6_HYPOTHY_PURCHASE FINNGEN NA 2022-01-24 Hypothyroidism and >3 levothyroxin purchases endocrine system disease Endocrine System Disease
rs839771 3618 0.000461 0.02777 1.02815918061299 260405 FINNGEN_R6_RX_ANTIHYP FINNGEN NA 2022-01-24 Antihypertensive medication - note that there are other indications cardiovascular disease Cardiovascular Disease
rs839771 3618 0.00138 0.0267 1.02705963864959 260405 FINNGEN_R6_AUTOIMMUNE FINNGEN NA 2022-01-24 Autoimmune diseases immune system disease Immune System Disease
rs839771 3618 0.0025 0.00137967 1.0013806221825 484598 GCST90038637 GCST PMID:33959723 2021-04-08 Hypothyroidism or myxedema endocrine system disease Endocrine System Disease
rs839771 3618 4.7e-05 -0.017 0.98314368463491 21787 GCST90016597 GCST PMID:33686288 2021-03-08 ADHD vs obsessive compulsive disorder (ordinary least squares (OLS)) nervous system disease Nervous System Disease
rs839771 3618 0.000941 0.04219 1.04309264752716 199258 FINNGEN_R6_I9_OTHARR FINNGEN NA 2022-01-24 Other arrhytmias cardiovascular disease Cardiovascular Disease
rs839771 3618 0.00446 -0.37473 0.687474871950195 258164 FINNGEN_R6_Z21_ASYMP_HUMAN_IMMUNODEFICIENCY_VIRUS_HIV_INFECTION_STATUS FINNGEN NA 2022-01-24 Asymptomatic human immunodeficiency virus [HIV] infection status infectious disease Infectious Disease
rs839771 3618 0.0049 0.0200342 1.02023623150923 547261 GCST005195 GCST PMID:29212778 2017-12-06 Coronary artery disease cardiovascular disease Cardiovascular Disease
rs839771 3618 5e-07 0.011 1.01106072244472 189855 GCST90016612 GCST PMID:33686288 2021-03-08 Major depressive disorder vs ADHD (ordinary least squares (OLS)) nervous system disease Nervous System Disease
rs839771 3618 0.00079 -0.012 0.988071712861931 36091 GCST90016595 GCST PMID:33686288 2021-03-08 ADHD vs anorexia nervosa (ordinary least squares (OLS)) nervous system disease Nervous System Disease
rs839771 3618 0.00066 -0.009 0.991040378772884 93491 GCST90016622 GCST PMID:33686288 2021-03-08 Schizophrenia vs major depressive disorder (ordinary least squares (OLS)) nervous system disease Nervous System Disease
rs839771 3618 6.8e-06 0.00376185 1.00376893463871 484598 GCST90038604 GCST PMID:33959723 2021-04-08 Hypertension cardiovascular disease Cardiovascular Disease
rs839771 3618 0.0003885 0.0208 1.02101782765028 296525 GCST005194 GCST PMID:29212778 2017-12-06 Coronary artery disease cardiovascular disease Cardiovascular Disease
rs839771 3618 0.00239 0.06087 1.06276074630946 259780 FINNGEN_R6_L12_NONIONRADISKIN FINNGEN NA 2022-01-24 Skin changes due to chronic exposure to nonionizing radiation integumentary system disease Integumentary System Disease
rs839771 3618 8.65e-05 0.13892 1.1490321737527 83362 FINNGEN_R6_N14_ENDOMETRIOSIS_NOS FINNGEN NA 2022-01-24 Unspecified/other endometriosis reproductive system or breast disease Reproductive System Or Breast Disease
rs839771 3618 0.00064 0.000483058 1.0004831746913 484598 GCST90038608 GCST PMID:33959723 2021-04-08 Essential hypertension cardiovascular disease Cardiovascular Disease
rs839771 3618 7.8e-05 -0.01 0.990049833749168 37480 GCST90016596 GCST PMID:33686288 2021-03-08 ADHD vs autism spectrum disorder (ordinary least squares (OLS)) nervous system disease Nervous System Disease
rs839771 3618 0.00351 0.03756 1.03827429167047 98164 FINNGEN_R6_HYPOTHY_LEVOTHY FINNGEN NA 2022-01-24 "Hypothyroidism, levothyroxin purchases" endocrine system disease Endocrine System Disease
rs839771 3618 0.00302 0.03809 1.03882472289644 98381 FINNGEN_R6_HYPOTHYROIDISM FINNGEN NA 2022-01-24 Hypothyroidism (congenital or acquired) endocrine system disease Endocrine System Disease
rs839771 3618 0.000534 0.13328 1.14256987311081 250178 FINNGEN_R6_H7_CORNEALOTH FINNGEN NA 2022-01-24 Other disorders of cornea disease of visual system Disease Of Visual System
rs839771 3618 0.0012 0.00285377 1.00285784587789 484598 GCST90038595 GCST PMID:33959723 2021-04-08 Cardiovascular disease cardiovascular disease Cardiovascular Disease
rs839771 3618 0.00261 0.03071 1.03118641646017 260405 FINNGEN_R6_I9_IHD FINNGEN NA 2022-01-24 "Ischaemic heart disease, wide definition" cardiovascular disease Cardiovascular Disease
rs839771 3618 0.00293 0.09939 1.10449696939087 199707 FINNGEN_R6_M13_TROCHANTERICBURSITIS FINNGEN NA 2022-01-24 Trochanteric bursitis musculoskeletal or connective tissue disease Musculoskeletal Or Connective Tissue Disease
rs839771 3618 0.00489 -0.39099 0.676386919874669 250030 FINNGEN_R6_H7_GLAUCSECTRAUMA FINNGEN NA 2022-01-24 Glaucoma secondary to eye trauma disease of visual system Disease Of Visual System
rs839771 3618 0.00468 -0.44807 0.638859962269314 251613 FINNGEN_R6_H7_OTHENDOPHTHALMITIS FINNGEN NA 2022-01-24 Other endophthalmitis infectious disease Infectious Disease
rs839771 3618 0.0004167 0.014 1.01409845893849 944133 GCST90014033 GCST PMID:33888516 2021-04-22 Haemorrhoidal disease cardiovascular disease Cardiovascular Disease
rs839771 3618 0.0018 -0.011 0.989060278775369 23918 GCST90016598 GCST PMID:33686288 2021-03-08 ADHD vs Tourette's syndrome and other tic disorders (ordinary least squares (OLS)) nervous system disease Nervous System Disease
rs839771 3618 0.000683 0.06189 1.06384531530685 260405 FINNGEN_R6_TEMPOROMANDIB_INCLAVO FINNGEN NA 2022-01-24 "Temporomandibular joint disorders, including avohilmo" musculoskeletal or connective tissue disease Musculoskeletal Or Connective Tissue Disease
rs839771 3618 6.112e-07 -0.0851 0.918420437765426 32102 GCST005362 GCST PMID:29325848 2017-12-02 Attention deficit hyperactivity disorder [males] nervous system disease Nervous System Disease
rs777607572 3618 0.000772 0.04972 1.05097678167502 231596 FINNGEN_R6_KNEE_ARTHROSIS FINNGEN NA 2022-01-24 Gonarthrosis [arthrosis of knee](FG) musculoskeletal or connective tissue disease Musculoskeletal Or Connective Tissue Disease
rs777607572 3618 0.00118 0.19263 1.21243410989711 260405 FINNGEN_R6_NAFLD FINNGEN NA 2022-01-24 Nonalcoholic fatty liver disease gastrointestinal disease Gastrointestinal Disease
rs777607572 3618 0.00303 0.18539 1.203687786836 250980 FINNGEN_R6_H7_GLAUCOMA_NTG FINNGEN NA 2022-01-24 Normotensive glaucoma disease of visual system Disease Of Visual System
rs777607572 3618 6.35e-05 0.04424 1.04523318075152 226692 FINNGEN_R6_M13_OTHERJOINT FINNGEN NA 2022-01-24 Other joint disorders musculoskeletal or connective tissue disease Musculoskeletal Or Connective Tissue Disease
rs777607572 3618 0.00172 0.42745 1.53334251062616 252162 FINNGEN_R6_AB1_MEASLES FINNGEN NA 2022-01-24 Measles infectious disease Infectious Disease
rs777607572 3618 0.00249 -0.61022 0.54323134503143 251087 FINNGEN_R6_L12_HAIRLOSSSCAR FINNGEN NA 2022-01-24 Cicatricial alopecia [scarring hair loss] integumentary system disease Integumentary System Disease
rs777607572 3618 0.00119 0.08209 1.08555350524866 233021 FINNGEN_R6_I9_VEINSOTH FINNGEN NA 2022-01-24 Other disorders of veins cardiovascular disease Cardiovascular Disease
rs777607572 3618 0.00146 0.24735 1.28062725388786 232113 FINNGEN_R6_E4_HYPERLIPMIX FINNGEN NA 2022-01-24 Mixed hyperlipidaemia endocrine system disease Endocrine System Disease
rs777607572 3618 0.000368 0.03837 1.03911563454459 260405 FINNGEN_R6_RHEUMA_ENDPOINTS FINNGEN NA 2022-01-24 Finngen Rheumatological endpoints musculoskeletal or connective tissue disease Musculoskeletal Or Connective Tissue Disease
rs777607572 3618 0.00473 0.06277 1.06478191122608 147061 FINNGEN_R6_I9_HYPTENSPREG FINNGEN NA 2022-01-24 "Hypertension complicating pregnancy, childbirth, and the puerperium" pregnancy or perinatal disease Pregnancy Or Perinatal Disease
rs777607572 3618 0.000732 0.05094 1.05225975580375 260405 FINNGEN_R6_M13_ARTHROSIS_KNEE_PRIM_ICD10 FINNGEN NA 2022-01-24 "Gonarthrosis,primary" musculoskeletal or connective tissue disease Musculoskeletal Or Connective Tissue Disease
rs777607572 3618 0.00305 0.03963 1.04042574544065 260405 FINNGEN_R6_I9_DISVEINLYMPH FINNGEN NA 2022-01-24 "Diseases of veins, lymphatic vessels and lymph nodes, not elsewhere classified" cardiovascular disease Cardiovascular Disease
rs777607572 3618 0.0032 0.02667 1.0270288273226 260405 FINNGEN_R6_M13_MUSCULOSKELETAL FINNGEN NA 2022-01-24 Diseases of the musculoskeletal system and connective tissue musculoskeletal or connective tissue disease Musculoskeletal Or Connective Tissue Disease
rs777607572 3618 0.000216 0.05623 1.05784095917947 201213 FINNGEN_R6_M13_ARTHROSIS_KNEE FINNGEN NA 2022-01-24 Gonarthrosis musculoskeletal or connective tissue disease Musculoskeletal Or Connective Tissue Disease
rs777607572 3618 0.00252 0.09042 1.09463393342405 141068 FINNGEN_R6_O15_PRE_OR_ECLAMPSIA FINNGEN NA 2022-01-24 Pre-eclampsia or eclampsia pregnancy or perinatal disease Pregnancy Or Perinatal Disease
rs777607572 3618 0.00473 0.06277 1.06478191122608 147061 FINNGEN_R6_O15_HYPTENSPREG FINNGEN NA 2022-01-24 Pregnancy hypertension pregnancy or perinatal disease Pregnancy Or Perinatal Disease
rs777607572 3618 0.00268223 0.0653288337582649 1.06751 50508 GCST005814 GCST PMID:29559693 2018-03-20 Osteoarthritis (hospital diagnosed) musculoskeletal or connective tissue disease Musculoskeletal Or Connective Tissue Disease
rs777607572 3618 0.00412 0.05161 1.0529650060726 213010 FINNGEN_R6_M13_ROTATORCUFF FINNGEN NA 2022-01-24 Rotator cuff syndrome musculoskeletal or connective tissue disease Musculoskeletal Or Connective Tissue Disease
rs777607572 3618 0.00309 0.06178 1.06372829875819 147061 FINNGEN_R6_O15_OEDEM_PROTUR_HYPERT FINNGEN NA 2022-01-24 "Oedema, proteinuria and hypertensive disorders in pregnancy, childbirth and the puerperium" pregnancy or perinatal disease Pregnancy Or Perinatal Disease
rs138704662 3618 0.00111 0.56648 1.76205369333843 259014 FINNGEN_R6_AB1_VIRAL_INOTHER FINNGEN NA 2022-01-24 Viral agents as the cause of diseases classified to other chapters infectious disease Infectious Disease
rs138704662 3618 1.1e-07 -0.003996 0.996011973383917 484598 GCST90038633 GCST PMID:33959723 2021-04-08 Diabetes pancreas disease Pancreas Disease
rs138704662 3618 5.804e-05 -0.1116 0.894401946736435 70127 GCST005413 GCST PMID:29358691 2018-01-22 Type 2 diabetes pancreas disease Pancreas Disease
rs138704662 3618 3.6e-05 -0.015 0.985111939603063 39451 GCST90016604 GCST PMID:33686288 2021-03-08 Bipolar disorder vs ADHD (ordinary least squares (OLS)) nervous system disease Nervous System Disease
rs138704662 3618 0.00071 -0.0093 0.99074311125161 191108 GCST90016607 GCST PMID:33686288 2021-03-08 Bipolar disorder vs major depressive disorder (ordinary least squares (OLS)) nervous system disease Nervous System Disease
rs138704662 3618 0.0014 0.10122 1.10652004939847 147061 FINNGEN_R6_N14_BREAST FINNGEN NA 2022-01-24 Disorders of breast reproductive system or breast disease Reproductive System Or Breast Disease
rs138704662 3618 0.00207 -0.07651 0.926343650805997 258454 FINNGEN_R6_H7_CONJUNCTIVITIS FINNGEN NA 2022-01-24 Conjunctivitis disease of visual system Disease Of Visual System
rs138704662 3618 0.00283 0.18198 1.19959020183591 190397 FINNGEN_R6_FG_CARDMYO FINNGEN NA 2022-01-24 Cardiomyopathy (excluding other) cardiovascular disease Cardiovascular Disease
rs138704662 3618 0.00058 -0.00380109 0.99620612499808 484598 GCST90038599 GCST PMID:33959723 2021-04-08 Diabetes or endocrine disease pancreas disease Pancreas Disease
rs138704662 3618 0.00198 -0.04203 0.958841014910555 260405 FINNGEN_R6_H7_EYE FINNGEN NA 2022-01-24 Diseases of the eye and adnexa disease of visual system Disease Of Visual System
rs138704662 3618 0.00326 0.12294 1.13081656991778 259780 FINNGEN_R6_L12_NONIONRADISKIN FINNGEN NA 2022-01-24 Skin changes due to chronic exposure to nonionizing radiation integumentary system disease Integumentary System Disease
rs138704662 3618 0.000627 0.18012 1.19736103782569 186743 FINNGEN_R6_I9_CARDMYO FINNGEN NA 2022-01-24 Cardiomyopathy cardiovascular disease Cardiovascular Disease
rs138704662 3618 0.00267 0.18617 1.20462702956678 185656 FINNGEN_R6_I9_CARDMPRI FINNGEN NA 2022-01-24 "Cardiomyopathies, Primary/intrinsic" cardiovascular disease Cardiovascular Disease
rs138704662 3618 0.00285 0.08433 1.08798787057169 245784 FINNGEN_R6_I9_HEARTFAIL FINNGEN NA 2022-01-24 "Heart failure,strict" cardiovascular disease Cardiovascular Disease
rs138704662 3618 0.0019 -0.01 0.990049833749168 38733 GCST90016606 GCST PMID:33686288 2021-03-08 Bipolar disorder vs autism spectrum disorder (ordinary least squares (OLS)) nervous system disease Nervous System Disease
rs138704662 3618 3.9e-05 -0.015 0.985111939603063 37344 GCST90016605 GCST PMID:33686288 2021-03-08 Bipolar disorder vs anorexia nervosa (ordinary least squares (OLS)) nervous system disease Nervous System Disease
rs138704662 3618 0.0032 0.007 1.00702455726685 61027 GCST90016621 GCST PMID:33686288 2021-03-08 Schizophrenia vs bipolar disorder (ordinary least squares (OLS)) nervous system disease Nervous System Disease
rs138704662 3618 0.000793 -0.26689 0.765757300135727 216726 FINNGEN_R6_E4_DMNASNOCOMP FINNGEN NA 2022-01-24 Unspecified diabetes without complications pancreas disease Pancreas Disease
rs138704662 3618 0.0015 -0.012 0.988071712861931 25171 GCST90016609 GCST PMID:33686288 2021-03-08 Bipolar disorder vs Tourette's syndrome and other tic disorders (ordinary least squares (OLS)) nervous system disease Nervous System Disease
rs213494 3618 0.0043 0.002642 1.00264549315763 484598 GCST90038595 GCST PMID:33959723 2021-04-08 Cardiovascular disease cardiovascular disease Cardiovascular Disease
rs213494 3618 0.0043 -0.000443873 0.999556225497046 484598 GCST90038707 GCST PMID:33959723 2021-04-08 Fracture of lower leg or ankle musculoskeletal or connective tissue disease Musculoskeletal Or Connective Tissue Disease
rs213494 3618 0.000533 0.03147 1.03197041601877 260405 FINNGEN_R6_AUTOIMMUNE FINNGEN NA 2022-01-24 Autoimmune diseases immune system disease Immune System Disease
rs213494 3618 0.000509 0.17719 1.19385790458124 204798 FINNGEN_R6_JUVEN_ARTHR FINNGEN NA 2022-01-24 Juvenile arthritis (FINNGEN) musculoskeletal or connective tissue disease Musculoskeletal Or Connective Tissue Disease
rs213494 3618 0.00493 0.10699 1.11292312519243 251072 FINNGEN_R6_H8_MENIERE FINNGEN NA 2022-01-24 Meniere disease disease of ear Disease Of Ear
rs213494 3618 0.00299 0.1637 1.17786090381254 174260 FINNGEN_R6_M13_JUVEARTH FINNGEN NA 2022-01-24 Other juvenile arthritis musculoskeletal or connective tissue disease Musculoskeletal Or Connective Tissue Disease
rs213494 3618 0.00463 -0.18365 0.832227032320024 133469 FINNGEN_R6_N14_OTHINFVAGVULV FINNGEN NA 2022-01-24 Other inflammation of vagina/vulva reproductive system or breast disease Reproductive System Or Breast Disease
rs213494 3618 0.0037 0.000503388 1.000503514721 484598 GCST90038660 GCST PMID:33959723 2021-04-08 Connective tissue disorder musculoskeletal or connective tissue disease Musculoskeletal Or Connective Tissue Disease
rs213494 3618 0.00495 -0.10835 0.897313481744961 83362 FINNGEN_R6_N14_ENDOMETRIOSIS_NOS FINNGEN NA 2022-01-24 Unspecified/other endometriosis reproductive system or breast disease Reproductive System Or Breast Disease
rs213494 3618 0.00077374882051481 -0.0041445 0.995864076587478 322580 GCST005902 GCST PMID:29662059 2018-04-16 Depression (broad) nervous system disease Nervous System Disease
rs213494 3618 0.00436 0.06526 1.06743652180363 260405 FINNGEN_R6_Q17_CLEFT_AND_CARIES FINNGEN NA 2022-01-24 Clefts and caries gastrointestinal disease Gastrointestinal Disease
rs213494 3618 0.00353 0.11351 1.12020309086728 244007 FINNGEN_R6_DM_VITREOUS_BLEEDING FINNGEN NA 2022-01-24 Vitreous bleeding (caused by prolif. dmrp when together with H36.03*) disease of visual system Disease Of Visual System
rs213494 3618 0.00105 0.14593 1.1571151871527 260405 FINNGEN_R6_K11_PERIODON_CHRON_COMPL FINNGEN NA 2022-01-24 "Chronic periodontitis, complicated" gastrointestinal disease Gastrointestinal Disease
rs11591147 3618 7.72e-05 0.75357 2.12457121321674 257092 FINNGEN_R6_D3_IMMUDEFANTIBODY FINNGEN NA 2022-01-24 Immunodeficiency with predominantly antibody defects immune system disease Immune System Disease
rs11591147 3618 4.08e-17 -0.26093 0.770334841166684 251149 FINNGEN_R6_I9_CORATHER FINNGEN NA 2022-01-24 Coronary atherosclerosis cardiovascular disease Cardiovascular Disease
rs11591147 3618 3.62e-07 -0.13666 0.872266746414586 260405 FINNGEN_R6_I9_CVD_HARD FINNGEN NA 2022-01-24 Hard cardiovascular diseases cardiovascular disease Cardiovascular Disease
rs11591147 3618 2.83e-12 -0.28113 0.754930188176309 236856 FINNGEN_R6_I9_MI_STRICT FINNGEN NA 2022-01-24 "Myocardial infarction, strict" cardiovascular disease Cardiovascular Disease
rs11591147 3618 0.00451 -0.15145 0.859460854241331 209654 FINNGEN_R6_RHEUMA_SEROPOS FINNGEN NA 2022-01-24 Seropositive rheumatoid arthritis musculoskeletal or connective tissue disease Musculoskeletal Or Connective Tissue Disease
rs11591147 3618 8.92e-08 -0.43884 0.644783936806896 233845 FINNGEN_R6_E4_LIPOPROTNAS FINNGEN NA 2022-01-24 "Disorder of lipoprotein metabolism, unspecified" genetic, familial or congenital disease Genetic, Familial Or Congenital Disease
rs11591147 3618 0.00423 -0.34152 0.710689253692646 257909 FINNGEN_R6_F5_BEHEMOTH FINNGEN NA 2022-01-24 Other behavioural and emotional disorders with onset usually occuring in childhood and adolescence nervous system disease Nervous System Disease
rs11591147 3618 1.5e-18 -0.236991 0.788998388971156 547261 GCST005195 GCST PMID:29212778 2017-12-06 Coronary artery disease cardiovascular disease Cardiovascular Disease
rs11591147 3618 1.855e-22 -0.2406 0.786156025914614 296525 GCST005194 GCST PMID:29212778 2017-12-06 Coronary artery disease cardiovascular disease Cardiovascular Disease
rs11591147 3618 2.87e-05 -0.15041 0.860355158487343 164491 FINNGEN_R6_I9_AF FINNGEN NA 2022-01-24 Atrial fibrillation and flutter cardiovascular disease Cardiovascular Disease
rs11591147 3618 0.00436 -0.05445 0.947005857966986 260405 FINNGEN_R6_I9_CVD FINNGEN NA 2022-01-24 Cardiovascular diseases cardiovascular disease Cardiovascular Disease
rs11591147 3618 3.08e-05 -0.09368 0.910574099336133 208601 FINNGEN_R6_FG_OTHHEART FINNGEN NA 2022-01-24 Other heart diseases cardiovascular disease Cardiovascular Disease
rs11591147 3618 1.91e-08 -0.25215 0.777128160101802 245732 FINNGEN_R6_I9_HEARTFAIL_AND_CHD FINNGEN NA 2022-01-24 Heart failure and coronary heart disease cardiovascular disease Cardiovascular Disease
rs11591147 3618 0.000101 -0.10132 0.903643820591776 203162 FINNGEN_R6_CARDIAC_ARRHYTM FINNGEN NA 2022-01-24 Cardiac arrhytmias cardiovascular disease Cardiovascular Disease
rs11591147 3618 2.24e-05 -0.20559 0.814166816256216 242966 FINNGEN_R6_I9_UAP FINNGEN NA 2022-01-24 Unstable angina pectoris cardiovascular disease Cardiovascular Disease
rs11591147 3618 8.1e-11 -0.270964190858044 0.762643805536398 471717 GCST011364 GCST PMID:33532862 2021-02-03 Myocardial infarction cardiovascular disease Cardiovascular Disease
rs11591147 3618 3.46e-05 -0.1905 0.826545757729056 147944 FINNGEN_R6_FG_DOAAC FINNGEN NA 2022-01-24 "Diseases of arteries, arterioles and capillaries (FINNGEN)" cardiovascular disease Cardiovascular Disease
rs11591147 3618 7.6e-07 -0.00581961 0.99419729112839 484598 GCST90038610 GCST PMID:33959723 2021-04-08 Myocardial infarction cardiovascular disease Cardiovascular Disease
rs11591147 3618 0.00436898 -0.342490308946776 0.71 14267 GCST003155 GCST PMID:26502338 2015-10-26 Systemic lupus erythematosus urinary system disease Urinary System Disease
rs11591147 3618 0.00436898 -0.342490308946776 0.71 14267 GCST003156 GCST PMID:26502338 2015-10-26 Systemic lupus erythematosus urinary system disease Urinary System Disease
rs11591147 3618 0.0012 -0.06282 0.939112498726194 260405 FINNGEN_R6_FG_CVD FINNGEN NA 2022-01-24 Cardiovascular diseases (excluding rheumatic etc) cardiovascular disease Cardiovascular Disease
rs11591147 3618 5.71e-14 -0.29134 0.747261565889075 238338 FINNGEN_R6_I9_MI FINNGEN NA 2022-01-24 Myocardial infarction cardiovascular disease Cardiovascular Disease
rs11591147 3618 2.91e-05 -0.08023 0.922904054041522 260405 FINNGEN_R6_I9_OTHHEART FINNGEN NA 2022-01-24 Other heart diseases cardiovascular disease Cardiovascular Disease
rs11591147 3618 4.45e-06 -0.20474 0.814859152251147 151077 FINNGEN_R6_I9_AF_REIMB FINNGEN NA 2022-01-24 Atrial fibrillation and flutter with reimbursement cardiovascular disease Cardiovascular Disease
rs11591147 3618 1.13e-37 -0.41563 0.659924397345152 251596 FINNGEN_R6_E4_LIPOPROT FINNGEN NA 2022-01-24 Disorders of lipoprotein metabolism and other lipidaemias genetic, familial or congenital disease Genetic, Familial Or Congenital Disease
rs11591147 3618 6.95e-05 -0.21721 0.804760951758911 209654 FINNGEN_R6_R18_OEDEMA_NOT_ELSEW_CLASSIFIED FINNGEN NA 2022-01-24 "Oedema, not elsewhere classified" integumentary system disease Integumentary System Disease
rs11591147 3618 0.00332 -0.52173 0.593492916579659 252778 FINNGEN_R6_PSORI_STRICT FINNGEN NA 2022-01-24 "Psoriasis (vulgaris), strict definition" integumentary system disease Integumentary System Disease
rs11591147 3618 2.7e-12 -0.0245794 0.975720213657716 484598 GCST90038595 GCST PMID:33959723 2021-04-08 Cardiovascular disease cardiovascular disease Cardiovascular Disease
rs11591147 3618 1.8e-16 -0.29356333321092 0.745602 639221 GCST011365 GCST PMID:33532862 2021-02-03 Myocardial infarction cardiovascular disease Cardiovascular Disease
rs11591147 3618 2.39e-20 -0.2512 0.777866782644056 260405 FINNGEN_R6_I9_IHD FINNGEN NA 2022-01-24 "Ischaemic heart disease, wide definition" cardiovascular disease Cardiovascular Disease
rs11591147 3618 3.22e-12 -0.23635 0.789504299065349 255936 FINNGEN_R6_I9_CHD_NOREV FINNGEN NA 2022-01-24 Major coronary heart disease event excluding revascularizations cardiovascular disease Cardiovascular Disease
rs11591147 3618 2.93e-15 -0.25369 0.775932303780953 260405 FINNGEN_R6_I9_CHD FINNGEN NA 2022-01-24 Major coronary heart disease event cardiovascular disease Cardiovascular Disease
rs11591147 3618 5.74e-18 -0.23616 0.789654319133627 260405 FINNGEN_R6_I9_ISCHHEART FINNGEN NA 2022-01-24 Ischemic heart diseases cardiovascular disease Cardiovascular Disease
rs11591147 3618 4.2e-26 -0.40613 0.666223552733198 244540 FINNGEN_R6_E4_HYPERCHOL FINNGEN NA 2022-01-24 Pure hypercholesterolaemia genetic, familial or congenital disease Genetic, Familial Or Congenital Disease
rs11591147 3618 0.00238 0.84692 2.33245182565043 256852 FINNGEN_R6_D3_IMMUDEFANTIBODYNAS FINNGEN NA 2022-01-24 Other and unspecified immunodeficiencies with predominantly antibody defects immune system disease Immune System Disease
rs11591147 3618 6.7e-08 -0.0108215 0.989236841792911 484598 GCST90038605 GCST PMID:33959723 2021-04-08 Cardiac problem cardiovascular disease Cardiovascular Disease
rs11591147 3618 5.13e-06 -0.10208 0.902957312194361 229974 FINNGEN_R6_I9_VHD FINNGEN NA 2022-01-24 Valvular heart disease including rheumatic fever cardiovascular disease Cardiovascular Disease
rs11591147 3618 5.26e-05 -0.15847 0.853448566863892 195346 FINNGEN_R6_I9_NONRHEVALV FINNGEN NA 2022-01-24 Non-rheumatic valve diseases cardiovascular disease Cardiovascular Disease
rs11591147 3618 4.37e-05 -0.19831 0.820115577898057 199229 FINNGEN_R6_DM_PERIPHATHERO FINNGEN NA 2022-01-24 Peripheral atherosclerosis cardiovascular disease Cardiovascular Disease
rs11591147 3618 7.5e-05 -0.37059 0.690326917580949 224432 FINNGEN_R6_I9_POSTAMI FINNGEN NA 2022-01-24 Status post-ami cardiovascular disease Cardiovascular Disease
rs182144199 3618 0.00473 -0.12018 0.886760805405797 260405 FINNGEN_R6_FG_CVD FINNGEN NA 2022-01-24 Cardiovascular diseases (excluding rheumatic etc) cardiovascular disease Cardiovascular Disease
rs182144199 3618 0.00158 -0.13225 0.876121937213978 260405 FINNGEN_R6_I9_CVD FINNGEN NA 2022-01-24 Cardiovascular diseases cardiovascular disease Cardiovascular Disease
rs182144199 3618 0.00223 0.76985 2.159442313143 252203 FINNGEN_R6_L12_ROSACEANAS FINNGEN NA 2022-01-24 Other and unspcified rosacea integumentary system disease Integumentary System Disease
rs75481391 3618 0.0015 0.85482 2.35095117127638 251054 FINNGEN_R6_H7_PARASTRANAS FINNGEN NA 2022-01-24 Other or unspecified paralytic strabismus disease of visual system Disease Of Visual System
rs75481391 3618 0.00149 -0.17891 0.836181152314312 200181 FINNGEN_R6_M13_BURSOPATHY FINNGEN NA 2022-01-24 Other bursopathies musculoskeletal or connective tissue disease Musculoskeletal Or Connective Tissue Disease
rs75481391 3618 0.00147 0.07899 1.0821935000812 252363 FINNGEN_R6_N14_PYELONEPHR FINNGEN NA 2022-01-24 Acute tubulo-interstitial nephritis urinary system disease Urinary System Disease
rs75481391 3618 0.00112 0.14733 1.15873628291697 236143 FINNGEN_R6_K11_DISORD_TEETH FINNGEN NA 2022-01-24 Other disorders of teeth and supporting structures gastrointestinal disease Gastrointestinal Disease
rs75481391 3618 0.00168 -0.24191 0.785126835787382 140417 FINNGEN_R6_N14_FIANOV FINNGEN NA 2022-01-24 "Female infertility, associated with anovulation" reproductive system or breast disease Reproductive System Or Breast Disease
rs75481391 3618 0.0011 0.32562 1.38488901104693 250508 FINNGEN_R6_ULCERILEO FINNGEN NA 2022-01-24 Ulcerative ileocolitis gastrointestinal disease Gastrointestinal Disease
rs141381355 3618 0.0031 -0.00255061 0.997452640041902 484598 GCST90038601 GCST PMID:33959723 2021-04-08 Musculoskeletal disorder or trauma musculoskeletal or connective tissue disease Musculoskeletal Or Connective Tissue Disease
rs141381355 3618 0.0016 0.00113047 1.00113110922206 484598 GCST90038646 GCST PMID:33959723 2021-04-08 Migraine cardiovascular disease Cardiovascular Disease
rs141381355 3618 2.3e-05 0.00381073 1.00381800006338 484598 GCST90038595 GCST PMID:33959723 2021-04-08 Cardiovascular disease cardiovascular disease Cardiovascular Disease
rs11208715 3618 0.00272 0.02546 1.02578687397485 260360 FINNGEN_R6_I9_HYPTENS FINNGEN NA 2022-01-24 Hypertension cardiovascular disease Cardiovascular Disease
rs11208715 3618 0.000718 0.08463 1.08831431589721 260405 FINNGEN_R6_J10_RESPDISOTH FINNGEN NA 2022-01-24 Other respiratory disorders and diseases respiratory or thoracic disease Respiratory Or Thoracic Disease
rs11208715 3618 0.00303 -0.13828 0.870854818255991 245940 FINNGEN_R6_H8_CHOLEASTOMA FINNGEN NA 2022-01-24 Cholesteatoma of middle ear integumentary system disease Integumentary System Disease
rs11208715 3618 0.00235364 0.0861776962410524 1.09 14267 GCST003155 GCST PMID:26502338 2015-10-26 Systemic lupus erythematosus urinary system disease Urinary System Disease
rs11208715 3618 0.00235364 0.0861776962410524 1.09 14267 GCST003156 GCST PMID:26502338 2015-10-26 Systemic lupus erythematosus urinary system disease Urinary System Disease
rs11208715 3618 0.00099 0.0087 1.00873795498962 93491 GCST90016622 GCST PMID:33686288 2021-03-08 Schizophrenia vs major depressive disorder (ordinary least squares (OLS)) nervous system disease Nervous System Disease
rs11208715 3618 0.000195 0.22533 1.25273605088468 249496 FINNGEN_R6_E4_OBESITYXTRMALV FINNGEN NA 2022-01-24 Extreme obesity with alveolar hypoventilation respiratory or thoracic disease Respiratory Or Thoracic Disease
rs11208715 3618 0.00291 0.15188 1.16402054558536 174203 FINNGEN_R6_M13_MONOARTHRITIS FINNGEN NA 2022-01-24 "Monoarthritis, not elsewhere classified" musculoskeletal or connective tissue disease Musculoskeletal Or Connective Tissue Disease
rs11208715 3618 0.00279 0.02536 1.02568430041621 260405 FINNGEN_R6_I9_HYPERTENSION FINNGEN NA 2022-01-24 Hypertensive diseases cardiovascular disease Cardiovascular Disease
rs11208715 3618 0.00197 -0.07441 0.928291016491002 260405 FINNGEN_R6_D3_IMMUNEMECHANISM FINNGEN NA 2022-01-24 Certain disorders involving the immune mechanism immune system disease Immune System Disease
rs11208715 3618 0.00179 -0.26748 0.765305636582497 259291 FINNGEN_R6_AB1_POLIOMYELITIS FINNGEN NA 2022-01-24 Acute poliomyelitis infectious disease Infectious Disease
rs11208715 3618 0.00263 0.0294 1.02983644667787 203871 FINNGEN_R6_FG_HYPERTENSION FINNGEN NA 2022-01-24 Hypertensive diseases (excluding secondary) cardiovascular disease Cardiovascular Disease
rs11208715 3618 0.000718 0.08463 1.08831431589721 260405 FINNGEN_R6_J10_RESPOTHER FINNGEN NA 2022-01-24 Other diseases of the respiratory system respiratory or thoracic disease Respiratory Or Thoracic Disease
rs11208715 3618 0.000199 0.17271 1.18852138390055 140039 FINNGEN_R6_N14_FITUB FINNGEN NA 2022-01-24 "Female infertility, tubal origin" reproductive system or breast disease Reproductive System Or Breast Disease
rs11208715 3618 0.00135 0.02503 1.02534588043944 260405 FINNGEN_R6_RX_ANTIHYP FINNGEN NA 2022-01-24 Antihypertensive medication - note that there are other indications cardiovascular disease Cardiovascular Disease
rs11208715 3618 0.000313 0.04147 1.04234189112568 251596 FINNGEN_R6_E4_LIPOPROT FINNGEN NA 2022-01-24 Disorders of lipoprotein metabolism and other lipidaemias genetic, familial or congenital disease Genetic, Familial Or Congenital Disease
rs11208715 3618 0.003 -0.00041597 0.999584116503526 484598 GCST90038694 GCST PMID:33959723 2021-04-08 Chronic fatigue syndrome musculoskeletal or connective tissue disease Musculoskeletal Or Connective Tissue Disease
rs33982081 3618 0.00443 0.07903 1.08223678868697 255831 FINNGEN_R6_L12_PSORI_VULG FINNGEN NA 2022-01-24 Psoriasis vulgaris integumentary system disease Integumentary System Disease
rs33982081 3618 0.00193 -0.07155 0.930949728944708 86744 FINNGEN_R6_N14_DYSPLACERVUT FINNGEN NA 2022-01-24 Dysplasia of cervi uteri reproductive system or breast disease Reproductive System Or Breast Disease
rs33982081 3618 0.00258 -0.12026 0.886689867378924 242927 FINNGEN_R6_H7_RETINOPATHYDIAB_PROLIF FINNGEN NA 2022-01-24 Proliferative diabetic retinopathy disease of visual system Disease Of Visual System
rs469864 3618 0.00208 0.07567 1.07860657525086 238552 FINNGEN_R6_H8_OTHHEARINGLOSS FINNGEN NA 2022-01-24 Other hearing loss nervous system disease Nervous System Disease
rs469864 3618 0.00315 -0.0759 0.926908892814274 254752 FINNGEN_R6_K11_KELAIBD FINNGEN NA 2022-01-24 IBD patients in KELA-register gastrointestinal disease Gastrointestinal Disease
rs469864 3618 0.00297 -0.10434 0.900918932905001 252237 FINNGEN_R6_K11_CROHN FINNGEN NA 2022-01-24 Crohn disease gastrointestinal disease Gastrointestinal Disease
rs469864 3618 0.000634 -0.20597 0.813857491641438 86547 FINNGEN_R6_N14_MALEINFERT FINNGEN NA 2022-01-24 Male infertility reproductive system or breast disease Reproductive System Or Breast Disease
rs469864 3618 0.00116 -0.48423 0.616171466176084 214441 FINNGEN_R6_DM_RET_ART_OCCLU_BRANCH FINNGEN NA 2022-01-24 Retinal artery occlusion (branch) disease of visual system Disease Of Visual System
rs469864 3618 0.0027 -0.06438 0.937648625346291 260405 FINNGEN_R6_K11_IBD FINNGEN NA 2022-01-24 Inflammatory bowel disease gastrointestinal disease Gastrointestinal Disease
rs469864 3618 0.00353 0.53215 1.702588942555 241447 FINNGEN_R6_H7_EYELIDFUNC FINNGEN NA 2022-01-24 Other disorders affecting eyelid function disease of visual system Disease Of Visual System
rs469864 3618 0.00343 0.06657 1.06883577996118 260405 FINNGEN_R6_DENTAL_TMD FINNGEN NA 2022-01-24 TMD related pain musculoskeletal or connective tissue disease Musculoskeletal Or Connective Tissue Disease
rs469864 3618 0.00131 -0.08568 0.917887908359978 254316 FINNGEN_R6_K11_IBD_STRICT FINNGEN NA 2022-01-24 "Inflammatory bowel disease, strict (require KELA)" gastrointestinal disease Gastrointestinal Disease
rs469864 3618 0.000595 -0.16832 0.84508336473506 137180 FINNGEN_R6_I9_CARDARR FINNGEN NA 2022-01-24 Cardiac arrest cardiovascular disease Cardiovascular Disease
rs469864 3618 0.00041 -0.00112529 0.998875342901371 484598 GCST90038629 GCST PMID:33959723 2021-04-08 Cholelithiasis or gall stones gastrointestinal disease Gastrointestinal Disease
rs469864 3618 0.00027 -0.0012088 0.998791930304426 484598 GCST90038628 GCST PMID:33959723 2021-04-08 Gallbladder disease gastrointestinal disease Gastrointestinal Disease
rs469864 3618 0.00356 0.17209 1.18778472902913 259272 FINNGEN_R6_K11_OTHPERITON FINNGEN NA 2022-01-24 Other diseases of peritoneum gastrointestinal disease Gastrointestinal Disease
rs469864 3618 0.00484 -0.15524 0.856209662503801 245897 FINNGEN_R6_I9_ARTEMBTHR FINNGEN NA 2022-01-24 Arterial embolism and thrombosis cardiovascular disease Cardiovascular Disease
rs469864 3618 0.00215 0.28009 1.32324889937938 251356 FINNGEN_R6_E4_ENDODISNAS FINNGEN NA 2022-01-24 "Endocrine disorders, other/unspecified" endocrine system disease Endocrine System Disease
rs469864 3618 0.00048 -0.00392076 0.996086916144106 484598 GCST90038595 GCST PMID:33959723 2021-04-08 Cardiovascular disease cardiovascular disease Cardiovascular Disease
rs469864 3618 0.0035 -0.0081 0.991932716605571 175575 GCST90016616 GCST PMID:33686288 2021-03-08 Major depressive disorder vs Tourette's syndrome and other tic disorders (ordinary least squares (OLS)) nervous system disease Nervous System Disease
rs2114273 3618 0.0031 0.000727632 1.00072789678838 484598 GCST90038687 GCST PMID:33959723 2021-04-08 Gout musculoskeletal or connective tissue disease Musculoskeletal Or Connective Tissue Disease
rs2114273 3618 0.0021 0.000859184 1.0008595532043 484598 GCST90038606 GCST PMID:33959723 2021-04-08 Cerebrovascular disease cardiovascular disease Cardiovascular Disease
rs2114273 3618 0.00315 0.09596 1.10071503451201 258871 FINNGEN_R6_N14_GLOMEINOTH FINNGEN NA 2022-01-24 Glomerular disorders in diseases classified elsewhere urinary system disease Urinary System Disease
rs2114273 3618 0.00202 0.10786 1.11389178961927 258860 FINNGEN_R6_C_DIFFICILE_ENTEROCOLITIS FINNGEN NA 2022-01-24 Enterocolitis due to Clostridium difficile infectious disease Infectious Disease
rs2114273 3618 4.5e-07 0.00411525 1.00412372926873 484598 GCST90038604 GCST PMID:33959723 2021-04-08 Hypertension cardiovascular disease Cardiovascular Disease
rs2114273 3618 0.00032 0.0015052 1.0015063333821 484598 GCST90038679 GCST PMID:33959723 2021-04-08 Dermatologic disease integumentary system disease Integumentary System Disease
rs2114273 3618 0.0021 -0.000565484 0.999434675855944 484598 GCST90038636 GCST PMID:33959723 2021-04-08 Hyperthyroidism or thyrotoxicosis endocrine system disease Endocrine System Disease
rs2114273 3618 0.0021 0.00100882 1.00100932903006 484598 GCST90038680 GCST PMID:33959723 2021-04-08 Eczema or dermatitis integumentary system disease Integumentary System Disease
rs2114273 3618 0.003735 -0.056237 0.945315069668086 1887658 GCST011081 GCST PMID:32404885 2020-05-13 COVID-19 (hospitalized vs population) RELEASE 5 infectious disease Infectious Disease
rs2114273 3618 6.4e-06 0.04 1.04081077419239 14831 GCST90016610 GCST PMID:33686288 2021-03-08 Crohn's disease vs rheumatoid arthritis (ordinary least squares (OLS)) gastrointestinal disease Gastrointestinal Disease
rs2114273 3618 0.000188 -0.13774 0.87132520685134 242977 FINNGEN_R6_H7_PTOSIS FINNGEN NA 2022-01-24 Ptosis of eyelid disease of visual system Disease Of Visual System
rs2114273 3618 0.00121 -0.19631 0.821757450379043 253934 FINNGEN_R6_AB1_GONOCOCCAL FINNGEN NA 2022-01-24 Gonococcal infection infectious disease Infectious Disease
rs2114273 3618 0.00487 -0.27897 0.75656259975259 246828 FINNGEN_R6_L12_GRANUANNU FINNGEN NA 2022-01-24 Granuloma annulare integumentary system disease Integumentary System Disease
rs2114273 3618 0.0048 -0.0087 0.991337735487793 35373 GCST90016599 GCST PMID:33686288 2021-03-08 Anorexia nervosa vs autism spectrum disorder (ordinary least squares (OLS)) nervous system disease Nervous System Disease
rs2114273 3618 0.00191 -0.10642 0.899046969041881 85868 FINNGEN_R6_N14_ENDOMET_INFERT FINNGEN NA 2022-01-24 Endometriosis diagnosis and infertility diagnosis occurring together reproductive system or breast disease Reproductive System Or Breast Disease
rs2114273 3618 0.0015 -0.00149504 0.99850607701557 484598 GCST90038635 GCST PMID:33959723 2021-04-08 Thyroid problem (not cancer) endocrine system disease Endocrine System Disease
rs2114273 3618 8.321e-06 0.0568 1.05844410040513 59957 GCST004131 GCST PMID:28067908 2017-01-09 Inflammatory bowel disease gastrointestinal disease Gastrointestinal Disease
rs2114273 3618 0.0001413 0.0626 1.0646009136864 40266 GCST004132 GCST PMID:28067908 2017-01-09 Crohn's disease gastrointestinal disease Gastrointestinal Disease
rs2114273 3618 0.00024 0.031 1.03148550388652 15843 GCST90016625 GCST PMID:33686288 2021-03-08 Ulcerative colitis vs rheumatoid arthritis (ordinary least squares (OLS)) gastrointestinal disease Gastrointestinal Disease
rs2114273 3618 0.00243 0.03044 1.03090803371109 260405 FINNGEN_R6_ILD_ENDPOINTS FINNGEN NA 2022-01-24 Interstitial lung disease endpoints respiratory or thoracic disease Respiratory Or Thoracic Disease
rs2114273 3618 0.00294 -0.33 0.718923733431926 225183 FINNGEN_R6_K11_PULC FINNGEN NA 2022-01-24 Peptic ulcer gastrointestinal disease Gastrointestinal Disease
rs2114273 3618 0.0034 0.00140971 1.00141070410822 484598 GCST90038602 GCST PMID:33959723 2021-04-08 Hematological or dermatological disease integumentary system disease Integumentary System Disease
rs2114273 3618 0.00015 0.000706268 1.00070651746597 484598 GCST90038645 GCST PMID:33959723 2021-04-08 Epilepsy nervous system disease Nervous System Disease
rs2114273 3618 0.002323 -0.0123 0.987775335806853 944133 GCST90014033 GCST PMID:33888516 2021-04-22 Haemorrhoidal disease cardiovascular disease Cardiovascular Disease
rs2114273 3618 0.00429 -0.10754 0.898040600108356 87285 FINNGEN_R6_N14_OTHPENIS FINNGEN NA 2022-01-24 Other disorders of penis reproductive system or breast disease Reproductive System Or Breast Disease
rs2114273 3618 0.000655 0.31761 1.37384035899341 231699 FINNGEN_R6_E4_ACIDOSIS FINNGEN NA 2022-01-24 Acidosis hematologic disease Hematologic Disease
rs2232015 3618 0.00453 -0.14082 0.868645653844144 250719 FINNGEN_R6_ULCEROTH FINNGEN NA 2022-01-24 Other ulcerative colitis gastrointestinal disease Gastrointestinal Disease
rs2232015 3618 0.00276 0.14682 1.15814547808072 198769 FINNGEN_R6_M13_FIBROMYALGIA FINNGEN NA 2022-01-24 Fibromyalgia musculoskeletal or connective tissue disease Musculoskeletal Or Connective Tissue Disease
rs2232015 3618 0.0008704 0.0267 1.02705963864959 417596 GCST007092 GCST PMID:30664745 2019-01-21 Osteoarthritis of the hip or knee musculoskeletal or connective tissue disease Musculoskeletal Or Connective Tissue Disease
rs2232015 3618 0.003066 0.0232779538958582 1.023551 639221 GCST011365 GCST PMID:33532862 2021-02-03 Myocardial infarction cardiovascular disease Cardiovascular Disease
rs2232015 3618 0.0002751 -0.0476 0.953515116853206 59957 GCST004131 GCST PMID:28067908 2017-01-09 Inflammatory bowel disease gastrointestinal disease Gastrointestinal Disease
rs2232015 3618 0.00108274657644303 0.0166163993017905 1.01675521949606 602604 GCST90000514 GCST PMID:34187846 2021-06-29 Gastroesophageal reflux disease gastrointestinal disease Gastrointestinal Disease
rs2232015 3618 0.00449 -0.1398 0.869532124434209 250980 FINNGEN_R6_H7_GLAUCOMA_NTG FINNGEN NA 2022-01-24 Normotensive glaucoma disease of visual system Disease Of Visual System
rs2232015 3618 0.00126 0.0317 1.03220779651217 403124 GCST007090 GCST PMID:30664745 2019-01-21 Knee osteoarthritis musculoskeletal or connective tissue disease Musculoskeletal Or Connective Tissue Disease
rs2232015 3618 0.000518203092007227 0.0043213 1.00433065028045 322580 GCST005902 GCST PMID:29662059 2018-04-16 Depression (broad) nervous system disease Nervous System Disease
rs2232015 3618 0.00456 0.03099 1.03147518908306 260405 FINNGEN_R6_I9_IHD FINNGEN NA 2022-01-24 "Ischaemic heart disease, wide definition" cardiovascular disease Cardiovascular Disease
rs2232015 3618 0.00118 -0.21279 0.808325867826394 241936 FINNGEN_R6_H7_ECTROPION FINNGEN NA 2022-01-24 Ectropion of eyelid disease of visual system Disease Of Visual System
rs2232015 3618 0.0048 0.0009184 1.00091882185842 484598 GCST90038610 GCST PMID:33959723 2021-04-08 Myocardial infarction cardiovascular disease Cardiovascular Disease
rs2232015 3618 0.0033 -0.000562025 0.999438132906466 484598 GCST90038689 GCST PMID:33959723 2021-04-08 Atrial fibrillation cardiovascular disease Cardiovascular Disease
rs2232015 3618 0.000932 -0.0551 0.946390504170956 45975 GCST004133 GCST PMID:28067908 2017-01-09 Ulcerative colitis gastrointestinal disease Gastrointestinal Disease
rs2232015 3618 0.000402561 0.0615747585288513 1.06351 50508 GCST005814 GCST PMID:29559693 2018-03-20 Osteoarthritis (hospital diagnosed) musculoskeletal or connective tissue disease Musculoskeletal Or Connective Tissue Disease
rs2232015 3618 0.00185197 0.0496564554973898 1.05091 63556 GCST005811 GCST PMID:29559693 2018-03-20 Osteoarthritis (self-reported) musculoskeletal or connective tissue disease Musculoskeletal Or Connective Tissue Disease
rs2232015 3618 0.000235 -0.13489 0.873812025724495 228161 FINNGEN_R6_FEMINGHER_BILATERAL FINNGEN NA 2022-01-24 "Inguinal or femoral hernia, bilateral" musculoskeletal or connective tissue disease Musculoskeletal Or Connective Tissue Disease
rs2232015 3618 0.002575 0.007406 NA 357957 GCST006475 GCST PMID:29942085 2018-06-25 Depressed affect nervous system disease Nervous System Disease
rs2232015 3618 0.0034 0.03267 1.03320952383399 229657 FINNGEN_R6_KRA_PSY_MOOD_EXMORE FINNGEN NA 2022-01-24 Mood disorders (more control exclusions) nervous system disease Nervous System Disease
rs2232015 3618 0.00206 -0.18445 0.831561516935816 251670 FINNGEN_R6_E4_HYPERPRO FINNGEN NA 2022-01-24 Hyperprolactinaemia endocrine system disease Endocrine System Disease
rs12740374 3618 1.31e-08 -0.06901 0.933317346858067 260405 FINNGEN_R6_I9_CVD_HARD FINNGEN NA 2022-01-24 Hard cardiovascular diseases cardiovascular disease Cardiovascular Disease
rs12740374 3618 0.00395 -0.04525 0.955758512335073 147061 FINNGEN_R6_N14_FEMALEGENINF FINNGEN NA 2022-01-24 Inflammatory diseases of female pelvic organs reproductive system or breast disease Reproductive System Or Breast Disease
rs12740374 3618 0.000121 -0.06634 0.935812633899992 260405 FINNGEN_R6_H8_INNER FINNGEN NA 2022-01-24 Diseases of inner ear disease of ear Disease Of Ear
rs12740374 3618 5.7e-18 -0.111270483233624 0.894696715736761 471717 GCST011364 GCST PMID:33532862 2021-02-03 Myocardial infarction cardiovascular disease Cardiovascular Disease
rs12740374 3618 1.19e-06 -0.09814 0.90652198179214 245732 FINNGEN_R6_I9_HEARTFAIL_AND_CHD FINNGEN NA 2022-01-24 Heart failure and coronary heart disease cardiovascular disease Cardiovascular Disease
rs12740374 3618 0.0038 0.2953 1.34352935704061 260405 FINNGEN_R6_AB1_ZOONOTIC_BACTERIAL FINNGEN NA 2022-01-24 Certain zoonotic bacterial diseases infectious disease Infectious Disease
rs12740374 3618 9.83e-13 -0.08694 0.916732097908942 260405 FINNGEN_R6_I9_IHD FINNGEN NA 2022-01-24 "Ischaemic heart disease, wide definition" cardiovascular disease Cardiovascular Disease
rs12740374 3618 1.77e-08 -0.08552 0.918034782174907 255936 FINNGEN_R6_I9_CHD_NOREV FINNGEN NA 2022-01-24 Major coronary heart disease event excluding revascularizations cardiovascular disease Cardiovascular Disease
rs12740374 3618 0.000793 -0.10775 0.897852031382743 163040 FINNGEN_R6_ABDOM_HERNIA_POSTOP FINNGEN NA 2022-01-24 "Hernia of abodminal wall, postoperative" gastrointestinal disease Gastrointestinal Disease
rs12740374 3618 0.00068 0.0582689081239758 1.06 69033 GCST005047 GCST PMID:22885922 2012-09-01 Type 2 diabetes pancreas disease Pancreas Disease
rs12740374 3618 1.2e-05 -0.09691 0.907637689849537 242966 FINNGEN_R6_I9_UAP FINNGEN NA 2022-01-24 Unstable angina pectoris cardiovascular disease Cardiovascular Disease
rs12740374 3618 0.004673 0.0397 1.04049857779193 393873 GCST007091 GCST PMID:30664745 2019-01-21 Osteoarthritis (hip) musculoskeletal or connective tissue disease Musculoskeletal Or Connective Tissue Disease
rs12740374 3618 0.0032 -0.00179542 0.998206190802322 484598 GCST90038638 GCST PMID:33959723 2021-04-08 Neurological disease nervous system disease Nervous System Disease
rs12740374 3618 1.1e-15 -0.00290254 0.997101668296658 484598 GCST90038610 GCST PMID:33959723 2021-04-08 Myocardial infarction cardiovascular disease Cardiovascular Disease
rs12740374 3618 5.668e-55 -0.1011 0.90384264410209 296525 GCST005194 GCST PMID:29212778 2017-12-06 Coronary artery disease cardiovascular disease Cardiovascular Disease
rs12740374 3618 0.00175 -0.13436 0.874275268846713 224432 FINNGEN_R6_I9_POSTAMI FINNGEN NA 2022-01-24 Status post-ami cardiovascular disease Cardiovascular Disease
rs12740374 3618 0.000109 -0.26146 0.769926671875283 232113 FINNGEN_R6_E4_HYPERLIPMIX FINNGEN NA 2022-01-24 Mixed hyperlipidaemia endocrine system disease Endocrine System Disease
rs12740374 3618 2.7e-24 -0.0108442 0.989214386371472 484598 GCST90038595 GCST PMID:33959723 2021-04-08 Cardiovascular disease cardiovascular disease Cardiovascular Disease
rs12740374 3618 2.973e-09 -0.0574 0.944216307296228 977323 GCST009541 GCST PMID:31919418 2020-01-09 Heart failure cardiovascular disease Cardiovascular Disease
rs12740374 3618 7.11e-07 -0.08534 0.918200043308754 238338 FINNGEN_R6_I9_MI FINNGEN NA 2022-01-24 Myocardial infarction cardiovascular disease Cardiovascular Disease
rs12740374 3618 0.00155 0.39588 1.48569102393111 260311 FINNGEN_R6_AB1_TULARAEMIA FINNGEN NA 2022-01-24 Tularaemia infectious disease Infectious Disease
rs12740374 3618 8.2e-36 -0.103964 0.901257742115913 547261 GCST005195 GCST PMID:29212778 2017-12-06 Coronary artery disease cardiovascular disease Cardiovascular Disease
rs12740374 3618 3.7e-17 -0.00520624 0.994807288978916 484598 GCST90038605 GCST PMID:33959723 2021-04-08 Cardiac problem cardiovascular disease Cardiovascular Disease
rs12740374 3618 1.46e-06 -0.08626 0.917355687732031 236856 FINNGEN_R6_I9_MI_STRICT FINNGEN NA 2022-01-24 "Myocardial infarction, strict" cardiovascular disease Cardiovascular Disease
rs12740374 3618 2.43e-12 -0.08599 0.917603407208343 260405 FINNGEN_R6_I9_ISCHHEART FINNGEN NA 2022-01-24 Ischemic heart diseases cardiovascular disease Cardiovascular Disease
rs12740374 3618 2.68e-13 -0.12214 0.885024456405086 244540 FINNGEN_R6_E4_HYPERCHOL FINNGEN NA 2022-01-24 Pure hypercholesterolaemia genetic, familial or congenital disease Genetic, Familial Or Congenital Disease
rs12740374 3618 0.00245 -0.05808 0.943574458460603 258216 FINNGEN_R6_H8_VERTIGO FINNGEN NA 2022-01-24 Disorders of vestibular function (Vertigo) disease of ear Disease Of Ear
rs12740374 3618 1.33e-05 -0.04113 0.95970436027111 260405 FINNGEN_R6_RX_ANTIHYP FINNGEN NA 2022-01-24 Antihypertensive medication - note that there are other indications cardiovascular disease Cardiovascular Disease
rs12740374 3618 1.66e-15 -0.11073 0.895180415014695 251149 FINNGEN_R6_I9_CORATHER FINNGEN NA 2022-01-24 Coronary atherosclerosis cardiovascular disease Cardiovascular Disease
rs12740374 3618 4.56e-21 -0.13214 0.876218315927803 251596 FINNGEN_R6_E4_LIPOPROT FINNGEN NA 2022-01-24 Disorders of lipoprotein metabolism and other lipidaemias genetic, familial or congenital disease Genetic, Familial Or Congenital Disease
rs12740374 3618 8.17e-12 -0.09802 0.906630770957174 260405 FINNGEN_R6_I9_CHD FINNGEN NA 2022-01-24 Major coronary heart disease event cardiovascular disease Cardiovascular Disease
rs12740374 3618 0.000393 -0.12872 0.879220112714932 233845 FINNGEN_R6_E4_LIPOPROTNAS FINNGEN NA 2022-01-24 "Disorder of lipoprotein metabolism, unspecified" genetic, familial or congenital disease Genetic, Familial Or Congenital Disease
rs12740374 3618 0.00194 0.14742 1.15884057387545 250498 FINNGEN_R6_M13_BONECONTINUITY FINNGEN NA 2022-01-24 Disorders of continuity of bone musculoskeletal or connective tissue disease Musculoskeletal Or Connective Tissue Disease
rs12740374 3618 8.39e-32 -0.105830626142446 0.899577 639221 GCST011365 GCST PMID:33532862 2021-02-03 Myocardial infarction cardiovascular disease Cardiovascular Disease
rs12740374 3618 1.64e-09 -0.103341 0.901819400627711 86995 GCST000998 GCST PMID:21378990 2011-03-06 Coronary heart disease cardiovascular disease Cardiovascular Disease
rs629608 3618 0.00387 0.1081 1.11415915573143 260405 FINNGEN_R6_G6_DEMYEL FINNGEN NA 2022-01-24 Demyelenating diseases of the central nervous system nervous system disease Nervous System Disease
rs629608 3618 0.0049 0.0091 1.00914153088142 38733 GCST90016606 GCST PMID:33686288 2021-03-08 Bipolar disorder vs autism spectrum disorder (ordinary least squares (OLS)) nervous system disease Nervous System Disease
rs629608 3618 0.0012 0.0085 1.00853622757204 93491 GCST90016622 GCST PMID:33686288 2021-03-08 Schizophrenia vs major depressive disorder (ordinary least squares (OLS)) nervous system disease Nervous System Disease
rs629608 3618 0.00433 -0.28758 0.750076558246013 105954 FINNGEN_R6_O15_ABORT_FAILED FINNGEN NA 2022-01-24 Failed attempted abortion reproductive system or breast disease Reproductive System Or Breast Disease
rs629608 3618 0.00027 0.013 1.01308486735981 59774 GCST90016618 GCST PMID:33686288 2021-03-08 Schizophrenia vs ADHD (ordinary least squares (OLS)) nervous system disease Nervous System Disease
rs629608 3618 0.0033 0.01 1.01005016708417 39451 GCST90016604 GCST PMID:33686288 2021-03-08 Bipolar disorder vs ADHD (ordinary least squares (OLS)) nervous system disease Nervous System Disease
rs629608 3618 5.9e-05 0.013 1.01308486735981 57667 GCST90016619 GCST PMID:33686288 2021-03-08 Schizophrenia vs anorexia nervosa (ordinary least squares (OLS)) nervous system disease Nervous System Disease
rs629608 3618 0.00313 0.06862 1.07102914073677 220490 FINNGEN_R6_K11_HAEMORR FINNGEN NA 2022-01-24 Haemmorrhoids and perianal venous thrombosis cardiovascular disease Cardiovascular Disease
rs629608 3618 0.00034 0.011 1.01106072244472 59056 GCST90016620 GCST PMID:33686288 2021-03-08 Schizophrenia vs autism spectrum disorder (ordinary least squares (OLS)) nervous system disease Nervous System Disease
rs629608 3618 0.00143 -0.45363 0.635317757334004 241468 FINNGEN_R6_H7_ORBITINFLAMACU FINNGEN NA 2022-01-24 Acute inflammation of orbit disease of visual system Disease Of Visual System
rs629608 3618 0.0019 -0.00259788 0.99740549156997 484598 GCST90038604 GCST PMID:33959723 2021-04-08 Hypertension cardiovascular disease Cardiovascular Disease
rs629608 3618 0.00095 0.012 1.01207228886608 37344 GCST90016605 GCST PMID:33686288 2021-03-08 Bipolar disorder vs anorexia nervosa (ordinary least squares (OLS)) nervous system disease Nervous System Disease
rs629608 3618 0.00335 0.02962 1.03006303562001 203162 FINNGEN_R6_CARDIAC_ARRHYTM FINNGEN NA 2022-01-24 Cardiac arrhytmias cardiovascular disease Cardiovascular Disease
rs629608 3618 0.00371 -0.13197 0.876367285703583 131509 FINNGEN_R6_O15_ANTENAT_ABNORM FINNGEN NA 2022-01-24 Abnormal findings on antenatal screening of mother pregnancy or perinatal disease Pregnancy Or Perinatal Disease
rs629608 3618 0.00399 -0.13617 0.872694261853058 257903 FINNGEN_R6_F5_EMOCHILD FINNGEN NA 2022-01-24 Emotional disorders and disorders of social functioning with onset specific to childhood nervous system disease Nervous System Disease
rs17656269 3618 4.06e-07 0.04704 1.04816393479853 260405 FINNGEN_R6_DIABETES_FG FINNGEN NA 2022-01-24 "Diabetes, varying definitions" pancreas disease Pancreas Disease
rs17656269 3618 0.00076 0.06731 1.06962701115779 259928 FINNGEN_R6_N14_CALCUKIDUR FINNGEN NA 2022-01-24 Calculus of kidney and ureter urinary system disease Urinary System Disease
rs17656269 3618 0.00445 0.03451 1.03511237944815 257444 FINNGEN_R6_DM_RETINOPATHY FINNGEN NA 2022-01-24 Diabetic retinopathy disease of visual system Disease Of Visual System
rs17656269 3618 1.92e-07 0.04871 1.04991583099581 260405 FINNGEN_R6_E4_DIABETES FINNGEN NA 2022-01-24 Diabetes mellitus pancreas disease Pancreas Disease
rs17656269 3618 0.00285 0.03816 1.03889744317223 147061 FINNGEN_R6_O15_PREG_OTHER_MAT_DISORD FINNGEN NA 2022-01-24 Other maternal disorders predominantly related to pregnancy pregnancy or perinatal disease Pregnancy Or Perinatal Disease
rs17656269 3618 0.00231 0.05671 1.05834884472266 138100 FINNGEN_R6_O15_PREG_DM FINNGEN NA 2022-01-24 Diabetes mellitus in pregnancy pregnancy or perinatal disease Pregnancy Or Perinatal Disease
rs17656269 3618 5.77e-06 0.068905 1.07133442754318 520580 GCST90014023 GCST PMID:34012112 2021-05-19 Type 1 diabetes pancreas disease Pancreas Disease
rs17656269 3618 0.00248 0.07366 1.07644075341473 253692 FINNGEN_R6_DM_NEPHROPATHY FINNGEN NA 2022-01-24 Diabetic nephropathy urinary system disease Urinary System Disease
rs17656269 3618 0.000781 0.33735 1.40122940821612 257672 FINNGEN_R6_J10_ARDS FINNGEN NA 2022-01-24 Adult respiratory distress syndrome respiratory or thoracic disease Respiratory Or Thoracic Disease
rs17656269 3618 2.29e-06 0.03346 1.03402608185577 260405 FINNGEN_R6_E4_ENDONUTRMET FINNGEN NA 2022-01-24 "Endocrine, nutritional and metabolic diseases" endocrine system disease Endocrine System Disease
rs17656269 3618 0.000388 0.06618 1.06841901528139 147061 FINNGEN_R6_GEST_DIABETES FINNGEN NA 2022-01-24 Gestational diabetes (for exclusion) pregnancy or perinatal disease Pregnancy Or Perinatal Disease
rs17656269 3618 0.00395 0.08884 1.092905777412 260405 FINNGEN_R6_K11_EROSION_INCLAVO FINNGEN NA 2022-01-24 "Erosion of teeth, including avohilmo" gastrointestinal disease Gastrointestinal Disease
rs17656269 3618 0.00157 0.17564 1.19200885821027 207083 FINNGEN_R6_DM_OPTHALMIC_COMORB FINNGEN NA 2022-01-24 "Diabetes, opthalmic co-morbidities" disease of visual system Disease Of Visual System
rs17656269 3618 0.00184 -0.022 0.97824023505121 1030836 GCST006414 GCST PMID:30061737 2018-07-30 Atrial fibrillation cardiovascular disease Cardiovascular Disease
rs17656269 3618 5.295e-06 0.0376 1.03831582347277 659316 GCST006867 GCST PMID:30054458 2018-07-27 Type 2 diabetes pancreas disease Pancreas Disease
rs17656269 3618 0.0042 0.3498 1.418783763463 191158 FINNGEN_R6_R18_FLATU_RELATED_CONDI FINNGEN NA 2022-01-24 Flatulence and related conditions gastrointestinal disease Gastrointestinal Disease
rs17656269 3618 0.000606 0.04284 1.04377087814913 224461 FINNGEN_R6_DM_RETINOPATHY_EXMORE FINNGEN NA 2022-01-24 Diabetic retinopathy (more control exclusions) disease of visual system Disease Of Visual System
rs17656269 3618 0.000946 -0.05082 0.950449736088561 147061 FINNGEN_R6_N14_BREAST FINNGEN NA 2022-01-24 Disorders of breast reproductive system or breast disease Reproductive System Or Breast Disease
rs17656269 3618 0.000693 0.0654 1.06758597337805 260405 FINNGEN_R6_N14_UROLITHIASIS FINNGEN NA 2022-01-24 Urolithiasis urinary system disease Urinary System Disease
rs17656269 3618 0.00134 0.07888 1.08207446534323 217292 FINNGEN_R6_DM_NEPHROPATHY_EXMORE FINNGEN NA 2022-01-24 Diabetic nephropathy (more control exclusions) urinary system disease Urinary System Disease
rs17656269 3618 0.00256 -0.15512 0.856312413828258 258799 FINNGEN_R6_M13_DEFORMACQ FINNGEN NA 2022-01-24 Other acquired deformities of musculoskeletal system and connective tissue musculoskeletal or connective tissue disease Musculoskeletal Or Connective Tissue Disease
rs17656269 3618 0.00481 -0.40478 0.667123561898886 259827 FINNGEN_R6_I9_RHEUFEVHRT FINNGEN NA 2022-01-24 Rheumatic fever with heart involvement infectious disease Infectious Disease
rs17656269 3618 0.0006428 0.0572 1.05886756273211 70127 GCST005413 GCST PMID:29358691 2018-01-22 Type 2 diabetes pancreas disease Pancreas Disease
rs17656269 3618 1.84e-05 0.04188 1.04276933892185 249334 FINNGEN_R6_DM_OTHER_WIDE FINNGEN NA 2022-01-24 "Other diabetes, wide definition" pancreas disease Pancreas Disease
rs17656269 3618 2.09e-07 0.05321 1.05465109859663 249793 FINNGEN_R6_KELA_DIAB_INSUL_EXMORE FINNGEN NA 2022-01-24 "Diabetes, insuline treatment (Kela reimbursement) (more control exclusions)" pancreas disease Pancreas Disease
rs17656269 3618 0.0035 -0.00062733 0.999372866730324 484598 GCST90038688 GCST PMID:33959723 2021-04-08 Other joint disorder musculoskeletal or connective tissue disease Musculoskeletal Or Connective Tissue Disease
rs267738 3618 0.00443 -0.05452 0.946939569877038 260405 FINNGEN_R6_H7_OCUMUSCLE FINNGEN NA 2022-01-24 "Disorders of ocular muscles, binocular movement, accommodation and refraction" disease of visual system Disease Of Visual System
rs267738 3618 0.00317 0.07258 1.07527882495535 259928 FINNGEN_R6_N14_CALCUKIDUR FINNGEN NA 2022-01-24 Calculus of kidney and ureter urinary system disease Urinary System Disease
rs267738 3618 0.00192 0.47041 1.60065032533447 215303 FINNGEN_R6_E4_DMNASKETO FINNGEN NA 2022-01-24 Unspecified diabetes with ketoacidosis pancreas disease Pancreas Disease
rs267738 3618 0.0001477 -0.0183 0.98186642824142 944133 GCST90014033 GCST PMID:33888516 2021-04-22 Haemorrhoidal disease cardiovascular disease Cardiovascular Disease
rs267738 3618 0.000646 -0.06708 0.935120388713214 225093 FINNGEN_R6_K11_OTHFUNC FINNGEN NA 2022-01-24 Other functional intestinal disroders gastrointestinal disease Gastrointestinal Disease
rs267738 3618 0.00161 0.07849 1.08165253858281 259780 FINNGEN_R6_L12_NONIONRADISKIN FINNGEN NA 2022-01-24 Skin changes due to chronic exposure to nonionizing radiation integumentary system disease Integumentary System Disease
rs267738 3618 0.00169 0.14334 1.15412213649172 250844 FINNGEN_R6_H8_OTOSCLE FINNGEN NA 2022-01-24 Otosclerosis disease of ear Disease Of Ear
rs267738 3618 0.0021 -0.01 0.990049833749168 57667 GCST90016619 GCST PMID:33686288 2021-03-08 Schizophrenia vs anorexia nervosa (ordinary least squares (OLS)) nervous system disease Nervous System Disease
rs267738 3618 0.000784 -0.07705 0.925843560271158 138100 FINNGEN_R6_O15_PREG_DM FINNGEN NA 2022-01-24 Diabetes mellitus in pregnancy pregnancy or perinatal disease Pregnancy Or Perinatal Disease
rs267738 3618 0.00106 -0.08509 0.918429622015724 79973 FINNGEN_R6_THYROID_DISORDER_IBD FINNGEN NA 2022-01-24 "Disorders of thyroid, IBD co-morbidities" gastrointestinal disease Gastrointestinal Disease
rs267738 3618 0.0047 0.22048 1.24667499098907 251529 FINNGEN_R6_L12_FOLLICULARNAS FINNGEN NA 2022-01-24 Other and unspecified follicular disorders integumentary system disease Integumentary System Disease
rs267738 3618 0.0039 -0.000476483 0.999523630499997 484598 GCST90038694 GCST PMID:33959723 2021-04-08 Chronic fatigue syndrome musculoskeletal or connective tissue disease Musculoskeletal Or Connective Tissue Disease
rs267738 3618 0.00432285971381 0.0359674901934 1.03662214555765 127265 GCST009722 GCST PMID:31959993 2020-01-20 Glaucoma (multi-trait analysis) disease of visual system Disease Of Visual System
rs267738 3618 0.00116 0.18409 1.20212400938869 250745 FINNGEN_R6_ULCERPROCT FINNGEN NA 2022-01-24 Ulcerative proctitis gastrointestinal disease Gastrointestinal Disease
rs267738 3618 0.0047 -0.0074 0.992627312587426 93491 GCST90016622 GCST PMID:33686288 2021-03-08 Schizophrenia vs major depressive disorder (ordinary least squares (OLS)) nervous system disease Nervous System Disease
rs267738 3618 0.00387 -0.08175 0.921502305478171 255140 FINNGEN_R6_H7_REFRAACCOMMODIS FINNGEN NA 2022-01-24 Disorders of refraction and accommodation disease of visual system Disease Of Visual System
rs267738 3618 0.00187 0.07298 1.07570902251911 260405 FINNGEN_R6_L12_RADIATIONRELATEDSKIN FINNGEN NA 2022-01-24 Radiation-related disorders of the skin and subcutaneous tissue integumentary system disease Integumentary System Disease
rs267738 3618 0.00449 -0.46229 0.629839659953208 250044 FINNGEN_R6_H7_GLAUCSECINFLAM FINNGEN NA 2022-01-24 Glaucoma secondary to eye inflammation disease of visual system Disease Of Visual System
rs72692783 3618 0.00243 -0.06047 0.941322008255063 205580 FINNGEN_R6_M13_SPINSTENOSIS FINNGEN NA 2022-01-24 Spinal stenosis musculoskeletal or connective tissue disease Musculoskeletal Or Connective Tissue Disease
rs72692783 3618 0.00124 0.07111 1.07369932629861 260405 FINNGEN_R6_COPD_HOSPITAL FINNGEN NA 2022-01-24 "COPD, hospital admissions" respiratory or thoracic disease Respiratory Or Thoracic Disease
rs72692783 3618 0.00194 -0.1028 0.902307416919955 219326 FINNGEN_R6_K11_OTHILEUS FINNGEN NA 2022-01-24 "Other or unspecified ileus, impaction or obstruction" gastrointestinal disease Gastrointestinal Disease
rs72692783 3618 0.00238 -0.18203 0.83357633275064 250719 FINNGEN_R6_ULCEROTH FINNGEN NA 2022-01-24 Other ulcerative colitis gastrointestinal disease Gastrointestinal Disease
rs72692783 3618 0.00199 0.06808 1.07045094112871 229603 FINNGEN_R6_J10_COPDNAS FINNGEN NA 2022-01-24 Other chronic obstructive pulmonary disease respiratory or thoracic disease Respiratory Or Thoracic Disease
rs72692783 3618 0.00218 0.08421 1.08785731986042 239353 FINNGEN_R6_AB1_VIRAL_OTHER_INTEST_INFECTIONS FINNGEN NA 2022-01-24 Viral and other specified intestinal infections infectious disease Infectious Disease
rs72692783 3618 0.000453 -0.13499 0.873724648890837 252237 FINNGEN_R6_K11_CROHN FINNGEN NA 2022-01-24 Crohn disease gastrointestinal disease Gastrointestinal Disease
rs72692783 3618 3.3e-05 -0.09779 0.906839320016717 260405 FINNGEN_R6_K11_IBD FINNGEN NA 2022-01-24 Inflammatory bowel disease gastrointestinal disease Gastrointestinal Disease
rs72692783 3618 0.00213 0.06625 1.06849380723015 230024 FINNGEN_R6_J10_COPD FINNGEN NA 2022-01-24 COPD respiratory or thoracic disease Respiratory Or Thoracic Disease
rs72692783 3618 0.000386 -0.09996 0.904873612256561 254752 FINNGEN_R6_K11_KELAIBD FINNGEN NA 2022-01-24 IBD patients in KELA-register gastrointestinal disease Gastrointestinal Disease
rs72692783 3618 0.000854 -0.08968 0.914223690048783 255054 FINNGEN_R6_K11_ULCER FINNGEN NA 2022-01-24 Ulcerative colitis gastrointestinal disease Gastrointestinal Disease
rs72692783 3618 0.00103 -0.65856 0.517596136542142 241447 FINNGEN_R6_H7_EYELIDFUNC FINNGEN NA 2022-01-24 Other disorders affecting eyelid function disease of visual system Disease Of Visual System
rs72692783 3618 9.3e-06 -0.0027597 0.997244104471507 484598 GCST90038637 GCST PMID:33959723 2021-04-08 Hypothyroidism or myxedema endocrine system disease Endocrine System Disease
rs72692783 3618 0.00316 -0.10526 0.900090468638725 235112 FINNGEN_R6_K11_LIP_ORAL_MUCOSA FINNGEN NA 2022-01-24 Other diseases of lip and oral mucosa gastrointestinal disease Gastrointestinal Disease
rs72692783 3618 0.00117 -0.09452 0.909809538253302 249927 FINNGEN_R6_ST19_FRACT_FOOT_ANKLE FINNGEN NA 2022-01-24 "Fracture of foot, except ankle" musculoskeletal or connective tissue disease Musculoskeletal Or Connective Tissue Disease
rs72692783 3618 1.54e-05 -0.15882 0.853149912133116 200462 FINNGEN_R6_M13_LATERALEPICOND FINNGEN NA 2022-01-24 Lateral epicondylitis musculoskeletal or connective tissue disease Musculoskeletal Or Connective Tissue Disease
rs72692783 3618 0.0018 -0.00289628 0.997107910172639 484598 GCST90038599 GCST PMID:33959723 2021-04-08 Diabetes or endocrine disease pancreas disease Pancreas Disease
rs72692783 3618 0.00287 0.07174 1.07437596999456 168011 FINNGEN_R6_COPD_MODE FINNGEN NA 2022-01-24 COPD (mode) respiratory or thoracic disease Respiratory Or Thoracic Disease
rs72692783 3618 0.00024 -0.00249118 0.997511920413799 484598 GCST90038635 GCST PMID:33959723 2021-04-08 Thyroid problem (not cancer) endocrine system disease Endocrine System Disease
rs72692783 3618 0.004681 -0.0318529618143462 0.968649 639221 GCST011365 GCST PMID:33532862 2021-02-03 Myocardial infarction cardiovascular disease Cardiovascular Disease
rs72692783 3618 0.000978 -0.05384 0.947583707766616 260405 FINNGEN_R6_ST19_INJURI_ANKLE_FOOT FINNGEN NA 2022-01-24 Injuries to the ankle and foot musculoskeletal or connective tissue disease Musculoskeletal Or Connective Tissue Disease
rs72692783 3618 0.000128 -0.10639 0.899073940855528 254442 FINNGEN_R6_K11_OTHENTERCOL FINNGEN NA 2022-01-24 Other noninfective gastroenteritis and colitis gastrointestinal disease Gastrointestinal Disease
rs72692783 3618 0.00342 -0.16246 0.850050091549029 250903 FINNGEN_R6_CHRONSMALL FINNGEN NA 2022-01-24 Crohn's disease of small interstine gastrointestinal disease Gastrointestinal Disease
rs72692783 3618 0.000636 -0.04293 0.957978446211273 260405 FINNGEN_R6_G6_NERPLEX FINNGEN NA 2022-01-24 "Nerve, nerve root and plexus disorders" nervous system disease Nervous System Disease
rs72692783 3618 0.000971 -0.03143 0.969058788194775 260405 FINNGEN_R6_M13_DORSOPATHY FINNGEN NA 2022-01-24 Dorsopathies musculoskeletal or connective tissue disease Musculoskeletal Or Connective Tissue Disease
rs72692783 3618 0.00464 -0.10044 0.904439377147441 234183 FINNGEN_R6_G6_ROOTPLEXOTHUNS FINNGEN NA 2022-01-24 "Other and unspecified nerve root and plexus disorders, also in other diseases" nervous system disease Nervous System Disease
rs72692783 3618 0.000169 -0.06811 0.934157710577189 245120 FINNGEN_R6_G6_CARPTU FINNGEN NA 2022-01-24 Carpal tunnel syndrome nervous system disease Nervous System Disease
rs72692783 3618 0.000409 0.15369 1.16612933064763 222351 FINNGEN_R6_J10_BRONCH FINNGEN NA 2022-01-24 "Bronchitis, not specified as acute or chronic" respiratory or thoracic disease Respiratory Or Thoracic Disease
rs72692783 3618 0.00247 -0.11722 0.889389505947298 252173 FINNGEN_R6_MUCOPROCT FINNGEN NA 2022-01-24 Mucosal proctocolitis gastrointestinal disease Gastrointestinal Disease
rs72692783 3618 1.42e-07 -0.10203 0.903002461188686 260405 FINNGEN_R6_K11_ENERCOLNONINF FINNGEN NA 2022-01-24 Noninfective enteritis and colitis gastrointestinal disease Gastrointestinal Disease
rs72692783 3618 0.000622 -0.04986 0.951362605942628 217321 FINNGEN_R6_M13_SPONDYLOPATHY FINNGEN NA 2022-01-24 Spondylopathies musculoskeletal or connective tissue disease Musculoskeletal Or Connective Tissue Disease
rs72692783 3618 0.000844 -0.09744 0.907156769329112 254316 FINNGEN_R6_K11_IBD_STRICT FINNGEN NA 2022-01-24 "Inflammatory bowel disease, strict (require KELA)" gastrointestinal disease Gastrointestinal Disease
rs72692783 3618 0.00312 0.08691 1.0907985034351 255745 FINNGEN_R6_COPD_EARLY FINNGEN NA 2022-01-24 Early onset COPD respiratory or thoracic disease Respiratory Or Thoracic Disease
rs72692783 3618 0.00169 0.60849 1.83765444449761 231403 FINNGEN_R6_G6_DISOTHUNS FINNGEN NA 2022-01-24 Disorders of other and unspecified cranial nerves nervous system disease Nervous System Disease
rs72692783 3618 0.000109 -0.0329 0.967635318282845 296525 GCST005194 GCST PMID:29212778 2017-12-06 Coronary artery disease cardiovascular disease Cardiovascular Disease
rs35504625 3618 0.000102 0.39595 1.48579502594282 231838 FINNGEN_R6_K11_PSC_COLITIS_STRICT FINNGEN NA 2022-01-24 "Colitis, primary sclerosing, strict definition" gastrointestinal disease Gastrointestinal Disease
rs35504625 3618 0.00373 0.33896 1.40348720460174 239808 FINNGEN_R6_K11_UC_STRICT_PSC FINNGEN NA 2022-01-24 Ulcerative colitis (strict) with PSC gastrointestinal disease Gastrointestinal Disease
rs35504625 3618 0.00039 0.000934363 1.00093479965309 484598 GCST90038628 GCST PMID:33959723 2021-04-08 Gallbladder disease gastrointestinal disease Gastrointestinal Disease
rs35504625 3618 0.00047 0.37467 1.45451134666695 236681 FINNGEN_R6_K11_IBD_STRICT_PSC FINNGEN NA 2022-01-24 IBD (strict) with PSC gastrointestinal disease Gastrointestinal Disease
rs35504625 3618 1.64e-08 0.05581 1.05739675926513 260405 FINNGEN_R6_K11_GALLBILPANC FINNGEN NA 2022-01-24 "Disorders of gallbladder, biliary tract and pancreas" pancreas disease Pancreas Disease
rs35504625 3618 0.00162 0.10908 1.11525156689809 233083 FINNGEN_R6_G6_DIABETNEUR FINNGEN NA 2022-01-24 Diabethic neuropathy nervous system disease Nervous System Disease
rs35504625 3618 0.0035 0.08795 1.09193352398706 259415 FINNGEN_R6_GOUT_STRICT FINNGEN NA 2022-01-24 "Gout, strict definition" musculoskeletal or connective tissue disease Musculoskeletal Or Connective Tissue Disease
rs35504625 3618 6.56e-07 0.055 1.05654061467549 254733 FINNGEN_R6_K11_CHOLELITH FINNGEN NA 2022-01-24 Cholelithiasis gastrointestinal disease Gastrointestinal Disease
rs35504625 3618 2.27e-07 0.05628 1.05789385254976 255750 FINNGEN_R6_CHOLELITH_BROAD FINNGEN NA 2022-01-24 "Cholelithiasis, broad definition with cholecystitis" gastrointestinal disease Gastrointestinal Disease
rs35504625 3618 0.00239 0.24585 1.27870775299261 246913 FINNGEN_R6_K11_CHOLANGI_STRICT FINNGEN NA 2022-01-24 "Cholangitis (primary sclerosing, PSC), with reimbursement 202" gastrointestinal disease Gastrointestinal Disease
rs35504625 3618 5.04e-05 0.365 1.44051400814922 231890 FINNGEN_R6_K11_PSC_COLITIS FINNGEN NA 2022-01-24 "Colitis, primary sclerosing" gastrointestinal disease Gastrointestinal Disease
rs35504625 3618 0.00065 0.000862815 1.00086318733194 484598 GCST90038629 GCST PMID:33959723 2021-04-08 Cholelithiasis or gall stones gastrointestinal disease Gastrointestinal Disease
rs35504625 3618 0.00124 0.03092 1.03140298834688 260405 FINNGEN_R6_G6_NERPLEX FINNGEN NA 2022-01-24 "Nerve, nerve root and plexus disorders" nervous system disease Nervous System Disease
rs35504625 3618 0.00136 0.12446 1.13253671808548 199098 FINNGEN_R6_M13_SPONTRUPTSYNOTEND FINNGEN NA 2022-01-24 Spontaneous rupture of synovium and tendon musculoskeletal or connective tissue disease Musculoskeletal Or Connective Tissue Disease
rs35504625 3618 0.00478 -0.04003 0.9607606159015 238338 FINNGEN_R6_I9_MI FINNGEN NA 2022-01-24 Myocardial infarction cardiovascular disease Cardiovascular Disease
rs35504625 3618 0.00135 0.06653 1.06879302738504 220926 FINNGEN_R6_K11_ILEUS FINNGEN NA 2022-01-24 Paralytic ileus and intestinal obstruction gastrointestinal disease Gastrointestinal Disease
rs35504625 3618 0.00354 0.11844 1.12573932771595 232886 FINNGEN_R6_K11_BILIAOTH FINNGEN NA 2022-01-24 Other diseases of biliary tract gastrointestinal disease Gastrointestinal Disease
rs35504625 3618 0.0018 -0.36041 0.697390337409024 231238 FINNGEN_R6_Z21_FAMILY_HISTORY_OTH_SPECIFIC_DISORD FINNGEN NA 2022-01-24 Family history of other specific disorders genetic, familial or congenital disease Genetic, Familial Or Congenital Disease
rs35504625 3618 0.0008206 -0.0188 0.98137561774015 296525 GCST005194 GCST PMID:29212778 2017-12-06 Coronary artery disease cardiovascular disease Cardiovascular Disease
rs35504625 3618 0.00411 0.07214 1.0748058063441 219326 FINNGEN_R6_K11_OTHILEUS FINNGEN NA 2022-01-24 "Other or unspecified ileus, impaction or obstruction" gastrointestinal disease Gastrointestinal Disease
rs11589479 3618 1.52e-08 0.07796 1.08107941462862 260405 FINNGEN_R6_I9_DISVEINLYMPH FINNGEN NA 2022-01-24 "Diseases of veins, lymphatic vessels and lymph nodes, not elsewhere classified" cardiovascular disease Cardiovascular Disease
rs11589479 3618 0.0023 0.06089 1.06278200173694 246915 FINNGEN_R6_AB1_ERYSIPELAS FINNGEN NA 2022-01-24 Erysipelas infectious disease Infectious Disease
rs11589479 3618 1e-05 -0.08451 0.918962465706226 260405 FINNGEN_R6_RX_CROHN_2NDLINE FINNGEN NA 2022-01-24 Second line medication for Crohns disease gastrointestinal disease Gastrointestinal Disease
rs11589479 3618 0.000511 -0.15245 0.858601822974309 235391 FINNGEN_R6_ILD FINNGEN NA 2022-01-24 Interstitial lung disease respiratory or thoracic disease Respiratory Or Thoracic Disease
rs11589479 3618 9.6e-05 -0.0039236 0.996084087261281 484598 GCST90038597 GCST PMID:33959723 2021-04-08 Gastrointestinal or abdominal disease gastrointestinal disease Gastrointestinal Disease
rs11589479 3618 3.6e-05 -0.00119018 0.998810527983312 484598 GCST90038618 GCST PMID:33959723 2021-04-08 Other respiratory problems respiratory or thoracic disease Respiratory Or Thoracic Disease
rs11589479 3618 0.003218 0.037941 1.03866994954363 1683768 GCST011073 GCST PMID:32404885 2020-05-13 COVID-19 (RELEASE 5) infectious disease Infectious Disease
rs11589479 3618 2.91789402121e-08 -0.0753 0.927465205026937 34652 GCST003043 GCST PMID:26192919 2015-07-20 Inflammatory bowel disease [EA] gastrointestinal disease Gastrointestinal Disease
rs11589479 3618 0.00327 -0.07569 0.927103564121536 260405 FINNGEN_R6_K11_IBD FINNGEN NA 2022-01-24 Inflammatory bowel disease gastrointestinal disease Gastrointestinal Disease
rs11589479 3618 2.83e-06 0.07667 1.07968572130921 165842 FINNGEN_R6_FG_DISVEINLYMPH FINNGEN NA 2022-01-24 "Diseases of veins, lymphatic vessels and lymph nodes, not elsewhere classified (FINNGEN)" cardiovascular disease Cardiovascular Disease
rs11589479 3618 0.000277 -0.11235 0.893731396764055 254752 FINNGEN_R6_K11_KELAIBD FINNGEN NA 2022-01-24 IBD patients in KELA-register gastrointestinal disease Gastrointestinal Disease
rs11589479 3618 0.00232 -0.57722 0.561457049590014 258909 FINNGEN_R6_Q17_OTHER_CONGEN_MALFO_LIMBS FINNGEN NA 2022-01-24 Other congenital malformations of limb(s) genetic, familial or congenital disease Genetic, Familial Or Congenital Disease
rs11589479 3618 0.00049 -0.026 0.974335089608749 12924 GCST90016611 GCST PMID:33686288 2021-03-08 Crohn's disease vs ulcerative colitis (ordinary least squares (OLS)) gastrointestinal disease Gastrointestinal Disease
rs11589479 3618 0.0009567 -0.0184 0.981768246507765 944133 GCST90014033 GCST PMID:33888516 2021-04-22 Haemorrhoidal disease cardiovascular disease Cardiovascular Disease
rs11589479 3618 0.00491 0.0315 1.03200137559565 260405 FINNGEN_R6_RX_ANTIHYP FINNGEN NA 2022-01-24 Antihypertensive medication - note that there are other indications cardiovascular disease Cardiovascular Disease
rs11589479 3618 1.49e-09 -0.1335 0.875027468977617 40266 GCST004132 GCST PMID:28067908 2017-01-09 Crohn's disease gastrointestinal disease Gastrointestinal Disease
rs11589479 3618 9.74154063064e-09 -0.0943939 0.909924272469916 20883 GCST003044 GCST PMID:26192919 2015-07-20 Crohn's disease [EA] gastrointestinal disease Gastrointestinal Disease
rs11589479 3618 0.00105 -0.08284 0.920498415184803 181323 FINNGEN_R6_M13_RHEUMA FINNGEN NA 2022-01-24 Rheumatoid arthritis musculoskeletal or connective tissue disease Musculoskeletal Or Connective Tissue Disease
rs11589479 3618 0.00424 -0.06682 0.935363551624088 260405 FINNGEN_R6_J10_PLEURA FINNGEN NA 2022-01-24 Other diseases of pleura respiratory or thoracic disease Respiratory Or Thoracic Disease
rs11589479 3618 0.00278 0.44873 1.56632169324471 197912 FINNGEN_R6_M13_BURSITISOTH FINNGEN NA 2022-01-24 "Other bursitis, not elsewhere classified" musculoskeletal or connective tissue disease Musculoskeletal Or Connective Tissue Disease
rs11589479 3618 3.9e-05 -0.00104058 0.998959961215626 484598 GCST90038683 GCST PMID:33959723 2021-04-08 Inflammatory bowel disease gastrointestinal disease Gastrointestinal Disease
rs11589479 3618 0.0027 -0.000604573 0.999395609717432 484598 GCST90038684 GCST PMID:33959723 2021-04-08 Ulcerative colitis gastrointestinal disease Gastrointestinal Disease
rs11589479 3618 3.08487840548e-06 -0.0665811437256 0.935586995761694 127265 GCST009722 GCST PMID:31959993 2020-01-20 Glaucoma (multi-trait analysis) disease of visual system Disease Of Visual System
rs11589479 3618 0.000271 -0.07297 0.929628718469018 256622 FINNGEN_R6_ST19_FRACT_FOREA FINNGEN NA 2022-01-24 Fracture of forearm musculoskeletal or connective tissue disease Musculoskeletal Or Connective Tissue Disease
rs11589479 3618 0.00113 -0.12742 0.880363842124502 260405 FINNGEN_R6_J10_INTERSTITIUM FINNGEN NA 2022-01-24 Other respiratory diseases principally affecting the interstitium respiratory or thoracic disease Respiratory Or Thoracic Disease
rs11589479 3618 0.00431 -0.12919 0.878806976356605 227159 FINNGEN_R6_K11_DULC FINNGEN NA 2022-01-24 Duodenal ulcer gastrointestinal disease Gastrointestinal Disease
rs11589479 3618 0.00248 -0.45353 0.635381292286432 260311 FINNGEN_R6_AB1_TULARAEMIA FINNGEN NA 2022-01-24 Tularaemia infectious disease Infectious Disease
rs11589479 3618 0.0018 0.00102318 1.00102370362723 484598 GCST90038687 GCST PMID:33959723 2021-04-08 Gout musculoskeletal or connective tissue disease Musculoskeletal Or Connective Tissue Disease
rs11589479 3618 0.0041 0.0076 1.00762895330189 93491 GCST90016622 GCST PMID:33686288 2021-03-08 Schizophrenia vs major depressive disorder (ordinary least squares (OLS)) nervous system disease Nervous System Disease
rs11589479 3618 2.44e-05 -0.05926 0.942461697257846 260405 FINNGEN_R6_ILD_ENDPOINTS FINNGEN NA 2022-01-24 Interstitial lung disease endpoints respiratory or thoracic disease Respiratory Or Thoracic Disease
rs11589479 3618 4.12e-09 0.15284 1.16513854186147 233021 FINNGEN_R6_I9_VEINSOTH FINNGEN NA 2022-01-24 Other disorders of veins cardiovascular disease Cardiovascular Disease
rs11589479 3618 0.00182 -0.07497 0.927771319050631 260405 FINNGEN_R6_M13_RHEUMA_INCLAVO FINNGEN NA 2022-01-24 "Rheumatoid arthritis , including avohilmo" musculoskeletal or connective tissue disease Musculoskeletal Or Connective Tissue Disease
rs11589479 3618 0.000753 -0.10785 0.897762250668715 254316 FINNGEN_R6_K11_IBD_STRICT FINNGEN NA 2022-01-24 "Inflammatory bowel disease, strict (require KELA)" gastrointestinal disease Gastrointestinal Disease
rs11589479 3618 0.00427 -0.10021 0.904647422128441 260405 FINNGEN_R6_K11_KELAUC FINNGEN NA 2022-01-24 "UC patients in KELA-register ( KELA 208 prior to 1994, or ICD K51)" gastrointestinal disease Gastrointestinal Disease
rs11589479 3618 0.000566 -0.1509 0.859933687728453 259806 FINNGEN_R6_J10_OTHERINSTPULM FINNGEN NA 2022-01-24 Other insterstitial pulmonary diseases respiratory or thoracic disease Respiratory Or Thoracic Disease
rs11589479 3618 0.00198 0.40565 1.50027736347809 231699 FINNGEN_R6_E4_ACIDOSIS FINNGEN NA 2022-01-24 Acidosis hematologic disease Hematologic Disease
rs11589479 3618 0.00151 0.52357 1.68804321981198 253503 FINNGEN_R6_AB1_TRICHOMONIASIS FINNGEN NA 2022-01-24 Trichomoniasis infectious disease Infectious Disease
rs11589479 3618 0.00109675 0.156584857668216 1.16951 6618 GCST90001390 GCST PMID:33589841 2021-02-15 Dementia with Lewy bodies nervous system disease Nervous System Disease
rs11589479 3618 0.00331 -0.08539 0.91815413445432 209654 FINNGEN_R6_RHEUMA_SEROPOS FINNGEN NA 2022-01-24 Seropositive rheumatoid arthritis musculoskeletal or connective tissue disease Musculoskeletal Or Connective Tissue Disease
rs11589479 3618 0.0044 -0.34857 0.705696514538914 254949 FINNGEN_R6_H8_PERCHRONDR FINNGEN NA 2022-01-24 Perichondritis of external ear infectious disease Infectious Disease
rs11589479 3618 3.63e-07 -0.0871 0.916585432506822 59957 GCST004131 GCST PMID:28067908 2017-01-09 Inflammatory bowel disease gastrointestinal disease Gastrointestinal Disease
rs11589479 3618 0.00346372 -0.105360515657826 0.9 14267 GCST003155 GCST PMID:26502338 2015-10-26 Systemic lupus erythematosus urinary system disease Urinary System Disease
rs11589479 3618 0.00346372 -0.105360515657826 0.9 14267 GCST003156 GCST PMID:26502338 2015-10-26 Systemic lupus erythematosus urinary system disease Urinary System Disease
rs11589479 3618 0.001728 0.0865 1.09035136771778 413304 GCST006910 GCST PMID:29531354 2018-03-12 Ischemic stroke (cardioembolic) cardiovascular disease Cardiovascular Disease
rs11589479 3618 0.003146 0.0385 1.03925072835798 446696 GCST006906 GCST PMID:29531354 2018-03-12 Stroke cardiovascular disease Cardiovascular Disease
rs11264460 3618 0.00388 -0.06919 0.933149364854467 253692 FINNGEN_R6_DM_NEPHROPATHY FINNGEN NA 2022-01-24 Diabetic nephropathy urinary system disease Urinary System Disease
rs11264460 3618 0.000446 -0.03698 0.963695409064497 260405 FINNGEN_R6_N14_RENALTUB FINNGEN NA 2022-01-24 Renal tubulo-intestitial diseases urinary system disease Urinary System Disease
rs11264460 3618 0.00349 0.16422 1.17847355075692 231971 FINNGEN_R6_G6_RADLES FINNGEN NA 2022-01-24 Lesion of radial nerve nervous system disease Nervous System Disease
rs11264460 3618 0.00187 -0.05465 0.946816475734247 260405 FINNGEN_R6_N14_RENFAIL FINNGEN NA 2022-01-24 Renal failure urinary system disease Urinary System Disease
rs11264460 3618 0.000987 -0.18912 0.827687178273755 174057 FINNGEN_R6_M13_POLYARTHRITIS FINNGEN NA 2022-01-24 "Polyarthritis, unspecified" musculoskeletal or connective tissue disease Musculoskeletal Or Connective Tissue Disease
rs11264460 3618 0.000876 0.21589 1.24096586524738 251473 FINNGEN_R6_VD_U FINNGEN NA 2022-01-24 Vascular dementia (undefined) cardiovascular disease Cardiovascular Disease
rs11264460 3618 0.00296 -0.11206 0.893990616454155 223494 FINNGEN_R6_E4_GOITRENAS FINNGEN NA 2022-01-24 Other and/or unspecified nontoxic goitre endocrine system disease Endocrine System Disease
rs11264460 3618 0.00477 -0.24371 0.783714878625639 258589 FINNGEN_R6_G6_MYASTHENIA FINNGEN NA 2022-01-24 Myasthenia gravis immune system disease Immune System Disease
rs11264460 3618 0.00451 -0.06065 0.941152585542078 257909 FINNGEN_R6_N14_CHRONKIDNEYDIS FINNGEN NA 2022-01-24 Chronic kidney disease urinary system disease Urinary System Disease
rs12030654 3618 0.00116 0.0311 1.03158865759451 260405 FINNGEN_R6_E4_THYROID FINNGEN NA 2022-01-24 Disorders of the thyroid gland endocrine system disease Endocrine System Disease
rs12030654 3618 0.000283 0.03115 1.0316402383169 260405 FINNGEN_R6_AUTOIMMUNE FINNGEN NA 2022-01-24 Autoimmune diseases immune system disease Immune System Disease
rs12030654 3618 0.000629 0.02863 1.0290437778306 260405 FINNGEN_R6_J10_UPPERINFEC FINNGEN NA 2022-01-24 Acute upper respiratory infections infectious disease Infectious Disease
rs12030654 3618 0.00486 0.38566 1.47058458704572 260405 FINNGEN_R6_OSTEON_DRUGS FINNGEN NA 2022-01-24 Osteonecrosis due to drugs musculoskeletal or connective tissue disease Musculoskeletal Or Connective Tissue Disease
rs12030654 3618 3.92e-05 0.53597 1.70910527057801 222109 FINNGEN_R6_E4_HYTHYSUBS FINNGEN NA 2022-01-24 Hypothyroidism due to medicaments and other exogenous substances endocrine system disease Endocrine System Disease
rs12030654 3618 0.00311 0.03558 1.03622054245564 259404 FINNGEN_R6_G6_SLEEPAPNO FINNGEN NA 2022-01-24 Sleep apnoea respiratory or thoracic disease Respiratory Or Thoracic Disease
rs12030654 3618 0.00485 0.0316 1.03210458089338 257917 FINNGEN_R6_SLEEP FINNGEN NA 2022-01-24 Sleep disorders (combined) nervous system disease Nervous System Disease
rs12030654 3618 0.00337 0.28946 1.335706011998 259085 FINNGEN_R6_G6_MENINGOTH FINNGEN NA 2022-01-24 Other meningitis nervous system disease Nervous System Disease
rs12030654 3618 0.000211013611263747 -0.00880601422264045 NA 330759 GCST90012115 GCST PMID:32986727 2020-09-28 Age-related hearing impairment (MTAG) nervous system disease Nervous System Disease
rs12030654 3618 0.00458 0.03851 1.03926112091723 221047 FINNGEN_R6_I9_NONISCHCARDMYOP FINNGEN NA 2022-01-24 Non-ischemic cardiomyopathy cardiovascular disease Cardiovascular Disease
rs12030654 3618 0.00484 0.02027 1.02047683157825 260405 FINNGEN_R6_E4_ENDONUTRMET FINNGEN NA 2022-01-24 "Endocrine, nutritional and metabolic diseases" endocrine system disease Endocrine System Disease
rs12030654 3618 0.000153 0.03155 1.03205297695445 226692 FINNGEN_R6_M13_OTHERJOINT FINNGEN NA 2022-01-24 Other joint disorders musculoskeletal or connective tissue disease Musculoskeletal Or Connective Tissue Disease
rs12030654 3618 0.00032 -0.24168 0.78530743572781 260405 FINNGEN_R6_D3_HAEMOLYTICANAEMIA FINNGEN NA 2022-01-24 Haemolytic anaemias hematologic disease Hematologic Disease
rs12030654 3618 6.04e-05 0.65413 1.92346837174519 251035 FINNGEN_R6_VD_SO FINNGEN NA 2022-01-24 Vascular dementia (sudden onset) cardiovascular disease Cardiovascular Disease
rs12030654 3618 0.00395 -0.48298 0.616942162093402 259986 FINNGEN_R6_D3_HEREDHAEMOLYTICANAEMIAOTHER FINNGEN NA 2022-01-24 Other hereditary haemolytic anaemias hematologic disease Hematologic Disease
rs12030654 3618 0.000819 0.03716 1.03785906500467 235230 FINNGEN_R6_E4_HYTHY_AI_STRICT FINNGEN NA 2022-01-24 "Hypothyroidism, strict autoimmune" endocrine system disease Endocrine System Disease
rs12030654 3618 0.00137 0.10082 1.10607752988851 259415 FINNGEN_R6_GOUT_STRICT FINNGEN NA 2022-01-24 "Gout, strict definition" musculoskeletal or connective tissue disease Musculoskeletal Or Connective Tissue Disease
rs12030654 3618 0.0049 0.0023114 1.00231407334431 484598 GCST90038600 GCST PMID:33959723 2021-04-08 Neurological, eye or psychiatric disease disease of visual system Disease Of Visual System
rs12030654 3618 0.00167 0.03259 1.03312687037827 260405 FINNGEN_R6_E4_HYTHY_AI_STRICT_PURCH FINNGEN NA 2022-01-24 "Hypothyroidism, strict autoimmune, 3 medication purchases required" endocrine system disease Endocrine System Disease
rs12030654 3618 0.00446 0.11043 1.11675817324387 174974 FINNGEN_R6_M13_FLATFOOT FINNGEN NA 2022-01-24 Flat foot [pes planus] (acquired) musculoskeletal or connective tissue disease Musculoskeletal Or Connective Tissue Disease
rs12030654 3618 0.0045 0.03359 1.03416051398431 260405 FINNGEN_R6_G6_SLEEPAPNO_INCLAVO FINNGEN NA 2022-01-24 "Sleep apnoea, including avohilmo" respiratory or thoracic disease Respiratory Or Thoracic Disease
rs12030654 3618 0.00296 0.18085 1.1982354304978 253487 FINNGEN_R6_F5_ANAPER FINNGEN NA 2022-01-24 Anankastic personality disorder nervous system disease Nervous System Disease
rs12030654 3618 0.000918 0.0343 1.0348950286711 254846 FINNGEN_R6_E4_HYTHYNAS FINNGEN NA 2022-01-24 "Hypothyroidism,  other/unspecified" endocrine system disease Endocrine System Disease
rs12030654 3618 0.000695 0.06476 1.06690293695006 205727 FINNGEN_R6_J10_CHRONRHINITIS FINNGEN NA 2022-01-24 "Chronic rhinitsi, nasopharyngitis and pharyngitis" respiratory or thoracic disease Respiratory Or Thoracic Disease
rs12030654 3618 0.00436 0.09119 1.09547712614032 235669 FINNGEN_R6_H8_HL_MIX_NAS FINNGEN NA 2022-01-24 Mixed conductive and sensorineural hearing loss nervous system disease Nervous System Disease
rs12030654 3618 0.00112248 0.104026626423005 1.10963 11989 GCST005810 GCST PMID:29559693 2018-03-20 Osteoarthritis of the hip (hospital diagnosed) musculoskeletal or connective tissue disease Musculoskeletal Or Connective Tissue Disease
rs12030654 3618 0.00118 0.1964 1.21701361343158 251604 FINNGEN_R6_E4_HYPOPARA FINNGEN NA 2022-01-24 Hypoparathyroidism endocrine system disease Endocrine System Disease
rs12030654 3618 0.004692 0.0473 1.04843649285259 45975 GCST004133 GCST PMID:28067908 2017-01-09 Ulcerative colitis gastrointestinal disease Gastrointestinal Disease
rs12030654 3618 0.002846 -0.0533 0.948095541151387 70127 GCST005413 GCST PMID:29358691 2018-01-22 Type 2 diabetes pancreas disease Pancreas Disease
rs12030654 3618 0.00255618 0.0442847921103032 1.04528 50508 GCST005814 GCST PMID:29559693 2018-03-20 Osteoarthritis (hospital diagnosed) musculoskeletal or connective tissue disease Musculoskeletal Or Connective Tissue Disease
rs12030654 3618 0.0041 0.08469 1.08837961671517 219659 FINNGEN_R6_J10_COLD FINNGEN NA 2022-01-24 Acute nasopharyngitis(common cold) respiratory or thoracic disease Respiratory Or Thoracic Disease
rs12030654 3618 0.0004315 0.0462 1.04728384678201 59957 GCST004131 GCST PMID:28067908 2017-01-09 Inflammatory bowel disease gastrointestinal disease Gastrointestinal Disease
rs5082 3618 0.00222 -0.0268 0.973555933241164 147061 FINNGEN_R6_O15_PREG_ABORT FINNGEN NA 2022-01-24 Pregnancy with abortive outcome reproductive system or breast disease Reproductive System Or Breast Disease
rs5082 3618 0.00371 -0.23403 0.791338075397216 241535 FINNGEN_R6_I9_PROGVASC FINNGEN NA 2022-01-24 Progressive vascular leukoencephalopathy infectious disease Infectious Disease
rs5082 3618 0.00017 0.00206855 1.0020706909255 484598 GCST90038661 GCST PMID:33959723 2021-04-08 Allergy, hypersensitivity or anaphylaxis immune system disease Immune System Disease
rs5082 3618 5.5e-05 0.00236547 1.00236826993144 484598 GCST90038603 GCST PMID:33959723 2021-04-08 Immunological or systemic disorder immune system disease Immune System Disease
rs5082 3618 0.0003837 -0.0288 0.971610767189123 977323 GCST009541 GCST PMID:31919418 2020-01-09 Heart failure cardiovascular disease Cardiovascular Disease
rs5082 3618 0.00353 -0.08076 0.922415044491858 260405 FINNGEN_R6_L12_LICHENPLANUS_INCLAVO FINNGEN NA 2022-01-24 "Lichen planus, including avohilmo" integumentary system disease Integumentary System Disease
rs5082 3618 0.00436 -0.03798 0.962732195342561 253205 FINNGEN_R6_I9_STR FINNGEN NA 2022-01-24 "Stroke, excluding SAH" cardiovascular disease Cardiovascular Disease
rs5082 3618 0.00391 -0.03718 0.963502689255307 253283 FINNGEN_R6_I9_STR_SAH FINNGEN NA 2022-01-24 "Stroke, including SAH" cardiovascular disease Cardiovascular Disease
rs5082 3618 0.00454 -0.04904 0.952143043215052 260405 FINNGEN_R6_L12_PAPULOSQUAMOUS FINNGEN NA 2022-01-24 Papulosquamous disorders integumentary system disease Integumentary System Disease
rs5082 3618 0.00209 -0.03463 0.965962756365425 223329 FINNGEN_R6_KRA_PSY_ANXIETY_EXMORE FINNGEN NA 2022-01-24 Anxiety disorders (more control exclusions) nervous system disease Nervous System Disease
rs5082 3618 0.0038 -0.03051 0.969950732511388 260405 FINNGEN_R6_KRA_PSY_ANXIETY FINNGEN NA 2022-01-24 Anxiety disorders nervous system disease Nervous System Disease
rs5082 3618 0.00449 0.13306 1.14231853538689 204798 FINNGEN_R6_JUVEN_ARTHR FINNGEN NA 2022-01-24 Juvenile arthritis (FINNGEN) musculoskeletal or connective tissue disease Musculoskeletal Or Connective Tissue Disease
rs5082 3618 0.00154 -0.47044 0.624727327776004 260108 FINNGEN_R6_AB1_MALARIA FINNGEN NA 2022-01-24 Malaria infectious disease Infectious Disease
rs5082 3618 0.000886 -0.03873 0.962010416896805 260405 FINNGEN_R6_I9_CEREBVASC FINNGEN NA 2022-01-24 Cerebrovascular diseases cardiovascular disease Cardiovascular Disease
rs5082 3618 0.000518 -0.05076 0.95050676478357 152573 FINNGEN_R6_FG_CEREBVASC FINNGEN NA 2022-01-24 Cerebrovascular diseases (FINNGEN) cardiovascular disease Cardiovascular Disease
rs5082 3618 0.00292 -0.0676 0.934634252517449 198732 FINNGEN_R6_M13_CERVICOBRACHSDR FINNGEN NA 2022-01-24 Cervicobrachial syndrome nervous system disease Nervous System Disease
rs5082 3618 0.00383 0.1788 1.19578156393787 257609 FINNGEN_R6_D3_ALLERGPURPURA FINNGEN NA 2022-01-24 Allergic purpura immune system disease Immune System Disease
rs5082 3618 0.00176 0.40114 1.49352634755274 260405 FINNGEN_R6_P16_INFECTIONS_SPECIFIC_PERINA_PERIOD FINNGEN NA 2022-01-24 Infections specific to the perinatal period infectious disease Infectious Disease
rs5082 3618 0.000935 -0.099 0.905742708023549 260405 FINNGEN_R6_J10_EXTERLUNG FINNGEN NA 2022-01-24 Lung diseases due to external agents respiratory or thoracic disease Respiratory Or Thoracic Disease
rs5082 3618 0.000304 -0.14868 0.86184486113277 259245 FINNGEN_R6_J10_PNEUMONISOLLIQ FINNGEN NA 2022-01-24 Pneumonitis due to solids and liquids infectious disease Infectious Disease
rs5082 3618 0.000945 0.22392 1.25097093775013 173870 FINNGEN_R6_M13_JUVERHEU FINNGEN NA 2022-01-24 Juvenile rheuma musculoskeletal or connective tissue disease Musculoskeletal Or Connective Tissue Disease
rs5082 3618 0.00363 -0.02965 0.970785248931974 260405 FINNGEN_R6_I9_CVD_HARD FINNGEN NA 2022-01-24 Hard cardiovascular diseases cardiovascular disease Cardiovascular Disease
rs5082 3618 0.00339 -0.08235 0.92094956993213 249348 FINNGEN_R6_L12_OTHERDISSKINANDSUBCUTIS FINNGEN NA 2022-01-24 "Other disorders of skin and subcutaneous tissue, not elsewhere classified" integumentary system disease Integumentary System Disease
rs5082 3618 0.00362 -0.03084 0.969630701577667 260405 FINNGEN_R6_F5_NEUROTIC FINNGEN NA 2022-01-24 "Neurotic, stress-related and somatoform disorders" nervous system disease Nervous System Disease
rs5082 3618 8.8e-05 0.0019057 1.00190751700028 484598 GCST90038664 GCST PMID:33959723 2021-04-08 Allergic rhinitis respiratory or thoracic disease Respiratory Or Thoracic Disease
rs1736565 3618 0.00453 0.06109 1.06299457939434 141068 FINNGEN_R6_O15_PRE_OR_ECLAMPSIA FINNGEN NA 2022-01-24 Pre-eclampsia or eclampsia pregnancy or perinatal disease Pregnancy Or Perinatal Disease
rs1736565 3618 0.00136 0.06562 1.06782086812967 238552 FINNGEN_R6_H8_OTHHEARINGLOSS FINNGEN NA 2022-01-24 Other hearing loss nervous system disease Nervous System Disease
rs1736565 3618 9.21e-06 0.03315 1.03370558345022 260405 FINNGEN_R6_H8_EAR FINNGEN NA 2022-01-24 Diseases of the ear and mastoid process disease of ear Disease Of Ear
rs1736565 3618 0.003 0.09452 1.09913114553608 235637 FINNGEN_R6_H8_HL_PRESBY FINNGEN NA 2022-01-24 Presbycusis nervous system disease Nervous System Disease
rs1736565 3618 0.00262 0.03331 1.03387098957571 254382 FINNGEN_R6_H8_CONSENHEARINGLOSS FINNGEN NA 2022-01-24 Conductive and sensorineural hearing loss nervous system disease Nervous System Disease
rs1736565 3618 0.00186 0.10661 1.11250029474773 251072 FINNGEN_R6_H8_MENIERE FINNGEN NA 2022-01-24 Meniere disease disease of ear Disease Of Ear
rs1736565 3618 0.00286 -0.19035 0.82666974889182 245410 FINNGEN_R6_I9_VASCINT FINNGEN NA 2022-01-24 Vascular diseases of the intestine cardiovascular disease Cardiovascular Disease
rs1736565 3618 0.0021 0.0392207131532813 1.04 69033 GCST005047 GCST PMID:22885922 2012-09-01 Type 2 diabetes pancreas disease Pancreas Disease
rs1736565 3618 0.000118 0.03792 1.03864813770372 260405 FINNGEN_R6_H8_OTHEREAR FINNGEN NA 2022-01-24 Other disorders of ear disease of ear Disease Of Ear
rs1736565 3618 0.00343 0.03358 1.03415017243088 252722 FINNGEN_R6_H8_HL_SEN_NAS FINNGEN NA 2022-01-24 Sensorineural hearing loss nervous system disease Nervous System Disease
rs1736565 3618 0.0019 0.04398 1.04496145545034 260405 FINNGEN_R6_H8_INNER FINNGEN NA 2022-01-24 Diseases of inner ear disease of ear Disease Of Ear
rs1736565 3618 0.00462 -0.40962 0.663902485152989 214406 FINNGEN_R6_DM_RET_ART_OCCLU_MAIN FINNGEN NA 2022-01-24 Retinal artery occlusion (main artery) disease of visual system Disease Of Visual System
rs1736565 3618 0.000572 0.05421 1.0557062771966 258216 FINNGEN_R6_H8_VERTIGO FINNGEN NA 2022-01-24 Disorders of vestibular function (Vertigo) disease of ear Disease Of Ear
rs1736565 3618 0.00198 0.28514 1.32994820783769 252510 FINNGEN_R6_D3_ANAEMIAINCHRONICDISEASE FINNGEN NA 2022-01-24 Anaemia in chronic diseases classified elsewhere hematologic disease Hematologic Disease
rs34632529 3618 0.00431 -0.10229 0.902767711067615 232946 FINNGEN_R6_G6_BRACHPLE FINNGEN NA 2022-01-24 Brachial plexus disorders nervous system disease Nervous System Disease
rs34632529 3618 0.0042 -0.08585 0.917731880678285 243700 FINNGEN_R6_H7_RETINOPATHYDIAB_BKG FINNGEN NA 2022-01-24 Diabetic background retinopathy disease of visual system Disease Of Visual System
rs34632529 3618 0.00309 0.38523 1.46995237160935 260405 FINNGEN_R6_EPISEIZALCO FINNGEN NA 2022-01-24 Epileptic seizures related to alcohol nervous system disease Nervous System Disease
rs34632529 3618 0.00264 0.0298 1.03024846365444 260405 FINNGEN_R6_E4_HYTHY_AI_STRICT_PURCH FINNGEN NA 2022-01-24 "Hypothyroidism, strict autoimmune, 3 medication purchases required" endocrine system disease Endocrine System Disease
rs34632529 3618 0.000487 0.09949 1.10460742461048 243783 FINNGEN_R6_H7_RETINALBREAK FINNGEN NA 2022-01-24 Retinal breaks without detachment disease of visual system Disease Of Visual System
rs34632529 3618 0.00297 0.05837 1.06010716280514 147061 FINNGEN_R6_O15_COMPLIC_PUERP FINNGEN NA 2022-01-24 Complications predominantly related to the puerperium pregnancy or perinatal disease Pregnancy Or Perinatal Disease
rs34632529 3618 0.00491 -0.08452 0.918953276127517 244818 FINNGEN_R6_DM_BCKGRND_RETINA FINNGEN NA 2022-01-24 Background diabetic retinopathy disease of visual system Disease Of Visual System
rs34632529 3618 0.00325 0.02911 1.02953783740877 254846 FINNGEN_R6_E4_HYTHYNAS FINNGEN NA 2022-01-24 "Hypothyroidism,  other/unspecified" endocrine system disease Endocrine System Disease
rs34632529 3618 0.000838 0.13448 1.14394177993801 260405 FINNGEN_R6_K11_PERIODON_CHRON_COMPL FINNGEN NA 2022-01-24 "Chronic periodontitis, complicated" gastrointestinal disease Gastrointestinal Disease
rs34632529 3618 0.0048 -0.12393 0.883441679635944 252272 FINNGEN_R6_F5_VASCDEM FINNGEN NA 2022-01-24 Vascular dementia cardiovascular disease Cardiovascular Disease
rs34632529 3618 0.00316 -0.1316 0.876691601594033 252039 FINNGEN_R6_I9_VASCDEM FINNGEN NA 2022-01-24 Vascular dementia cardiovascular disease Cardiovascular Disease
rs17447211 3618 0.00194 0.23298 1.26235623195015 194722 FINNGEN_R6_M13_GLUTEALTEND FINNGEN NA 2022-01-24 Gluteal tendinitis musculoskeletal or connective tissue disease Musculoskeletal Or Connective Tissue Disease
rs17447211 3618 0.00128 -0.23087 0.793842658873216 226220 FINNGEN_R6_I9_LYMPHOTH FINNGEN NA 2022-01-24 Other noninfective disordersof lymphatic vessels and lymph nodes immune system disease Immune System Disease
rs17447211 3618 0.00259 0.03623 1.03689430475727 201213 FINNGEN_R6_M13_ARTHROSIS_KNEE FINNGEN NA 2022-01-24 Gonarthrosis musculoskeletal or connective tissue disease Musculoskeletal Or Connective Tissue Disease
rs17447211 3618 0.0045 0.09058 1.09480908886546 200181 FINNGEN_R6_M13_BURSOPATHY FINNGEN NA 2022-01-24 Other bursopathies musculoskeletal or connective tissue disease Musculoskeletal Or Connective Tissue Disease
rs17447211 3618 0.0007132 -0.0568 0.944783007073538 70127 GCST005413 GCST PMID:29358691 2018-01-22 Type 2 diabetes pancreas disease Pancreas Disease
rs17447211 3618 0.00337 0.03485 1.03546437749344 260405 FINNGEN_R6_M13_ARTHROSIS_KNEE_PRIM_ICD10 FINNGEN NA 2022-01-24 "Gonarthrosis,primary" musculoskeletal or connective tissue disease Musculoskeletal Or Connective Tissue Disease
rs17447211 3618 0.00148 0.05108 1.05240708248219 206041 FINNGEN_R6_M13_SPONDYLOSIS FINNGEN NA 2022-01-24 Spondylosis musculoskeletal or connective tissue disease Musculoskeletal Or Connective Tissue Disease
rs78444298 3618 0.00335 -0.11023 0.895628117138406 260405 FINNGEN_R6_ILD_ENDPOINTS FINNGEN NA 2022-01-24 Interstitial lung disease endpoints respiratory or thoracic disease Respiratory Or Thoracic Disease
rs78444298 3618 0.000136 0.23077 1.25956950514488 258216 FINNGEN_R6_H8_VERTIGO FINNGEN NA 2022-01-24 Disorders of vestibular function (Vertigo) disease of ear Disease Of Ear
rs78444298 3618 0.00213 0.3855 1.47034931233428 260405 FINNGEN_R6_N14_KIDUROTH FINNGEN NA 2022-01-24 Other disorders of kidney and ureter urinary system disease Urinary System Disease
rs78444298 3618 0.00464 0.56674 1.76251188686128 86547 FINNGEN_R6_N14_MALEINFERT FINNGEN NA 2022-01-24 Male infertility reproductive system or breast disease Reproductive System Or Breast Disease
rs78444298 3618 0.00421 0.2185 1.24420901662717 260405 FINNGEN_R6_GLOMER_NEPHRITIS FINNGEN NA 2022-01-24 Glomerulonephritis urinary system disease Urinary System Disease
rs78444298 3618 0.000412 0.19199 1.21165840032031 260405 FINNGEN_R6_H8_INNER FINNGEN NA 2022-01-24 Diseases of inner ear disease of ear Disease Of Ear
rs78444298 3618 0.00346 -0.44622 0.640042947123105 250498 FINNGEN_R6_M13_BONECONTINUITY FINNGEN NA 2022-01-24 Disorders of continuity of bone musculoskeletal or connective tissue disease Musculoskeletal Or Connective Tissue Disease
rs78444298 3618 0.0006056 0.02891 NA 357957 GCST006475 GCST PMID:29942085 2018-06-25 Depressed affect nervous system disease Nervous System Disease
rs78444298 3618 0.00352 -0.15674 0.854926310764479 256622 FINNGEN_R6_ST19_FRACT_FOREA FINNGEN NA 2022-01-24 Fracture of forearm musculoskeletal or connective tissue disease Musculoskeletal Or Connective Tissue Disease
rs78444298 3618 0.00328 -0.50611 0.602836055890402 250745 FINNGEN_R6_ULCERPROCT FINNGEN NA 2022-01-24 Ulcerative proctitis gastrointestinal disease Gastrointestinal Disease
rs78444298 3618 0.004068 0.0813 1.0846962566373 1030836 GCST006414 GCST PMID:30061737 2018-07-30 Atrial fibrillation cardiovascular disease Cardiovascular Disease
rs1036332 3618 0.000535 0.06608 1.06831217872178 259644 FINNGEN_R6_D3_ANAEMIANAS FINNGEN NA 2022-01-24 Other and unspecified anaemias hematologic disease Hematologic Disease
rs1036332 3618 0.00256 0.06759 1.06992654865421 228780 FINNGEN_R6_J10_INFLUENZA FINNGEN NA 2022-01-24 All influenza infectious disease Infectious Disease
rs1036332 3618 0.00313 0.08926 1.0933648942463 234183 FINNGEN_R6_G6_ROOTPLEXOTHUNS FINNGEN NA 2022-01-24 "Other and unspecified nerve root and plexus disorders, also in other diseases" nervous system disease Nervous System Disease
rs1036332 3618 0.004053 -0.2148 0.806702764597267 2829 GCST90000014 GCST PMID:33987465 2021-01-28 Parkinson's disease motor subtype (tremor dominant vs postural instability/gait difficulty) nervous system disease Nervous System Disease
rs1036332 3618 0.000309 0.06841 1.07080424823175 259743 FINNGEN_R6_D3_OTHERANAEMIA FINNGEN NA 2022-01-24 Other anaemias hematologic disease Hematologic Disease
rs1036332 3618 0.00282 0.10088 1.10614389653129 243522 FINNGEN_R6_H7_RETINALDETACHBREAK FINNGEN NA 2022-01-24 Retinal detachment with retinal break disease of visual system Disease Of Visual System
rs1036332 3618 0.00106 -0.3562 0.700332539719724 252162 FINNGEN_R6_AB1_MEASLES FINNGEN NA 2022-01-24 Measles infectious disease Infectious Disease
rs1036332 3618 0.0023 0.00144536 1.00144640503619 484598 GCST90038637 GCST PMID:33959723 2021-04-08 Hypothyroidism or myxedema endocrine system disease Endocrine System Disease
rs1036332 3618 0.000586 0.06844 1.07083637284106 260405 FINNGEN_R6_K11_IBD FINNGEN NA 2022-01-24 Inflammatory bowel disease gastrointestinal disease Gastrointestinal Disease
rs1036332 3618 0.000894 0.0792 1.08242078458026 254752 FINNGEN_R6_K11_KELAIBD FINNGEN NA 2022-01-24 IBD patients in KELA-register gastrointestinal disease Gastrointestinal Disease
rs1036332 3618 0.00234 -0.0762 0.926630861853159 177725 FINNGEN_R6_M13_PATELLAOTH FINNGEN NA 2022-01-24 Other disorders of patella musculoskeletal or connective tissue disease Musculoskeletal Or Connective Tissue Disease
rs1036332 3618 0.00384 0.46116 1.58591257699427 231547 FINNGEN_R6_E4_PLASMAPROT FINNGEN NA 2022-01-24 "Disorders of plasma-protein metabolism, not elsewhere classified" genetic, familial or congenital disease Genetic, Familial Or Congenital Disease
rs1036332 3618 0.00359 0.0908 1.09504997336133 252473 FINNGEN_R6_K11_UC_NOCD FINNGEN NA 2022-01-24 "Ulcerative colitis (strict definition, all Crohn cases excluded)" gastrointestinal disease Gastrointestinal Disease
rs1036332 3618 0.000173 0.04184 1.0427276289825 260405 FINNGEN_R6_D3_BLOOD FINNGEN NA 2022-01-24 Diseases of the blood and blood-forming organs and certain disorders involving the immune mechanism immune system disease Immune System Disease
rs1036332 3618 0.000155 0.04107 1.04192503774546 260405 FINNGEN_R6_ILD_ENDPOINTS FINNGEN NA 2022-01-24 Interstitial lung disease endpoints respiratory or thoracic disease Respiratory Or Thoracic Disease
rs1036332 3618 0.00432 0.04667 1.04777618588063 260405 FINNGEN_R6_K11_ENERCOLNONINF FINNGEN NA 2022-01-24 Noninfective enteritis and colitis gastrointestinal disease Gastrointestinal Disease
rs1036332 3618 0.000883 0.08217 1.08564035300295 254316 FINNGEN_R6_K11_IBD_STRICT FINNGEN NA 2022-01-24 "Inflammatory bowel disease, strict (require KELA)" gastrointestinal disease Gastrointestinal Disease
rs1036332 3618 0.00279 0.24081 1.27227927927907 257631 FINNGEN_R6_F5_SLEEP_NOS FINNGEN NA 2022-01-24 "Sleep disorders, other/unspeficied" nervous system disease Nervous System Disease
rs705757 3618 0.00456 0.04685 1.04796480256908 78633 FINNGEN_R6_O15_POSTPART_DEPR FINNGEN NA 2022-01-24 Postpartum depression pregnancy or perinatal disease Pregnancy Or Perinatal Disease
rs705757 3618 0.00154 -0.06259 0.939328519442331 255723 FINNGEN_R6_H7_GLAUCSUSP FINNGEN NA 2022-01-24 Glaucoma suspect disease of visual system Disease Of Visual System
rs705757 3618 0.000278 0.08411 1.08774853956754 229796 FINNGEN_R6_I9_PHLETHROM FINNGEN NA 2022-01-24 Phlebitis and thrombophlebitis (not including DVT) cardiovascular disease Cardiovascular Disease
rs705757 3618 0.00454 -0.02265 0.977604585506909 226692 FINNGEN_R6_M13_OTHERJOINT FINNGEN NA 2022-01-24 Other joint disorders musculoskeletal or connective tissue disease Musculoskeletal Or Connective Tissue Disease
rs705757 3618 0.00021 0.13819 1.148193686351 184531 FINNGEN_R6_I9_CARDMYOOTH FINNGEN NA 2022-01-24 "Cardiomyopathy, other and unspecified" cardiovascular disease Cardiovascular Disease
rs705757 3618 0.00427 -0.11741 0.889220537993632 137180 FINNGEN_R6_I9_CARDARR FINNGEN NA 2022-01-24 Cardiac arrest cardiovascular disease Cardiovascular Disease
rs705757 3618 0.00105 0.18656 1.20509692573211 255114 FINNGEN_R6_F5_BULIMIA FINNGEN NA 2022-01-24 Bulimia nervosa (incl. atypical) nervous system disease Nervous System Disease
rs705757 3618 0.00472 0.0188 1.01897783266996 260405 FINNGEN_R6_PULM_INFECTIONS FINNGEN NA 2022-01-24 COPD/asthma/ILD related infections infectious disease Infectious Disease
rs705757 3618 0.00347 0.04679 1.04790192656722 244470 FINNGEN_R6_F5_STRESSOTH FINNGEN NA 2022-01-24 "Other reactioin to severe stress, and adjustment disorders" nervous system disease Nervous System Disease
rs705757 3618 0.00378 -0.07338 0.929247648819062 177073 FINNGEN_R6_M13_HAMMERTOE FINNGEN NA 2022-01-24 Other hammer toe(s) (acquired) musculoskeletal or connective tissue disease Musculoskeletal Or Connective Tissue Disease
rs705757 3618 0.00342 -0.09333 0.910892856050072 243267 FINNGEN_R6_MACULA_NAS FINNGEN NA 2022-01-24 Degenerative macular diseases disease of visual system Disease Of Visual System
rs705757 3618 0.000416 0.2342 1.26389724638079 245049 FINNGEN_R6_ST19_ICTRAUOTHUNS FINNGEN NA 2022-01-24 Other and unspecified intracranial injuries nervous system disease Nervous System Disease
rs705757 3618 0.0025 -0.2899 0.748338397676766 259425 FINNGEN_R6_Q17_OTHER_CONGEN_MALFO_EAR FINNGEN NA 2022-01-24 Other congenital malformations of ear genetic, familial or congenital disease Genetic, Familial Or Congenital Disease
rs705757 3618 0.000692 0.1432 1.15396057070248 242386 FINNGEN_R6_I9_ANEURYSM FINNGEN NA 2022-01-24 "Cerebral aneurysm, nonruptured" cardiovascular disease Cardiovascular Disease
rs705757 3618 0.000316 -0.05565 0.945870132508987 260405 FINNGEN_R6_H7_GLAUCOMA FINNGEN NA 2022-01-24 Glaucoma disease of visual system Disease Of Visual System
rs705757 3618 0.000425 0.18967 1.20885061112642 235151 FINNGEN_R6_AB1_SALMONELLA_OTH FINNGEN NA 2022-01-24 Other salmonella infections infectious disease Infectious Disease
rs705757 3618 0.00472 0.0188 1.01897783266996 260405 FINNGEN_R6_COPD_ASTHMA_INFECTIONS FINNGEN NA 2022-01-24 COPD/asthma related infections infectious disease Infectious Disease
rs823099 3618 0.000581 0.38837 1.47457527621811 258839 FINNGEN_R6_Q17_UNDES_TESTICLE FINNGEN NA 2022-01-24 Undescended testicle reproductive system or breast disease Reproductive System Or Breast Disease
rs823099 3618 8.12e-05 0.1029 1.10838056547737 176735 FINNGEN_R6_M13_ARTHROSIS_POLY FINNGEN NA 2022-01-24 Polyarhtrosis musculoskeletal or connective tissue disease Musculoskeletal Or Connective Tissue Disease
rs823099 3618 0.00022 0.00307431 1.00307904053746 484598 GCST90038604 GCST PMID:33959723 2021-04-08 Hypertension cardiovascular disease Cardiovascular Disease
rs823099 3618 0.0037 0.00258868 1.00259203352518 484598 GCST90038595 GCST PMID:33959723 2021-04-08 Cardiovascular disease cardiovascular disease Cardiovascular Disease
rs823099 3618 0.004517 0.006677 NA 357957 GCST006475 GCST PMID:29942085 2018-06-25 Depressed affect nervous system disease Nervous System Disease
rs823099 3618 0.00386 0.02785 1.02824143663763 260405 FINNGEN_R6_AB1_INTESTINAL_INFECTIONS FINNGEN NA 2022-01-24 Intestinal infectious diseases infectious disease Infectious Disease
rs823099 3618 0.000347 0.06972 1.07220792100186 259928 FINNGEN_R6_N14_CALCUKIDUR FINNGEN NA 2022-01-24 Calculus of kidney and ureter urinary system disease Urinary System Disease
rs823099 3618 0.00114 -0.23502 0.790555038369856 245378 FINNGEN_R6_H8_EUSTNAS FINNGEN NA 2022-01-24 Other disorders of Eustachian tube disease of ear Disease Of Ear
rs823099 3618 0.00432 0.04974 1.05099780142085 216069 FINNGEN_R6_G6_EPLEPSY FINNGEN NA 2022-01-24 Epilepsy nervous system disease Nervous System Disease
rs823099 3618 0.000437 0.06608 1.06831217872178 260405 FINNGEN_R6_N14_UROLITHIASIS FINNGEN NA 2022-01-24 Urolithiasis urinary system disease Urinary System Disease
rs823099 3618 0.00489 0.09616 1.10093519953469 260405 FINNGEN_R6_AB1_ARTHROPOD FINNGEN NA 2022-01-24 Arthropod-borne viral fevers and viral haemorrhagic fevers infectious disease Infectious Disease
rs823099 3618 0.001241 0.0514 1.05274390663757 45975 GCST004133 GCST PMID:28067908 2017-01-09 Ulcerative colitis gastrointestinal disease Gastrointestinal Disease
rs823099 3618 0.000646 0.049712 1.0509683738944 520580 GCST90014023 GCST PMID:34012112 2021-05-19 Type 1 diabetes pancreas disease Pancreas Disease
rs823099 3618 0.00111 0.07645 1.079448216577 134385 FINNGEN_R6_O15_PREG_MATERN_CARE FINNGEN NA 2022-01-24 Maternal care for other conditions predominantly related to pregnancy pregnancy or perinatal disease Pregnancy Or Perinatal Disease
rs823099 3618 0.0025 0.10438 1.11002218321175 254932 FINNGEN_R6_GE_STRICT FINNGEN NA 2022-01-24 "Generalized epilepsy, strict definition" nervous system disease Nervous System Disease
rs823099 3618 2.77158137542946e-05 0.00949950248391732 NA 330759 GCST90012115 GCST PMID:32986727 2020-09-28 Age-related hearing impairment (MTAG) nervous system disease Nervous System Disease
rs823099 3618 0.00208 0.1145 1.12131264106396 174974 FINNGEN_R6_M13_FLATFOOT FINNGEN NA 2022-01-24 Flat foot [pes planus] (acquired) musculoskeletal or connective tissue disease Musculoskeletal Or Connective Tissue Disease
rs823099 3618 0.00481 0.3923 1.48038175931957 251094 FINNGEN_R6_L12_HAIRLOSSNONSCAR FINNGEN NA 2022-01-24 Other nonscarring hair loss integumentary system disease Integumentary System Disease
rs823099 3618 0.00190195396044231 0.0036979 1.0037047456678 322580 GCST005902 GCST PMID:29662059 2018-04-16 Depression (broad) nervous system disease Nervous System Disease
rs823099 3618 0.00124 0.10151 1.10684098674646 255305 FINNGEN_R6_GE FINNGEN NA 2022-01-24 Generalized epilepsy nervous system disease Nervous System Disease
rs823099 3618 0.000838 0.13911 1.14925051060706 250931 FINNGEN_R6_CHRONOTH FINNGEN NA 2022-01-24 Other Chron's disease gastrointestinal disease Gastrointestinal Disease
rs823099 3618 0.0028 0.000556976 1.00055713113993 484598 GCST90038645 GCST PMID:33959723 2021-04-08 Epilepsy nervous system disease Nervous System Disease
rs823099 3618 0.001418 -0.0217 0.978533751146938 1030836 GCST006414 GCST PMID:30061737 2018-07-30 Atrial fibrillation cardiovascular disease Cardiovascular Disease
rs823099 3618 0.001521 0.0396 1.04039453313647 59957 GCST004131 GCST PMID:28067908 2017-01-09 Inflammatory bowel disease gastrointestinal disease Gastrointestinal Disease
rs823099 3618 0.003304 0.0654 1.06758597337805 34950 GCST003724 GCST PMID:27329760 2016-06-21 Bipolar disorder nervous system disease Nervous System Disease
rs2808454 3618 0.00452 -0.03752 0.963175154025105 245784 FINNGEN_R6_I9_HEARTFAIL FINNGEN NA 2022-01-24 "Heart failure,strict" cardiovascular disease Cardiovascular Disease
rs2808454 3618 0.00294 0.03167 1.03217683074276 235230 FINNGEN_R6_E4_HYTHY_AI_STRICT FINNGEN NA 2022-01-24 "Hypothyroidism, strict autoimmune" endocrine system disease Endocrine System Disease
rs2808454 3618 0.000547 0.0328 1.03334384980309 260405 FINNGEN_R6_N14_URINOTH FINNGEN NA 2022-01-24 Other diseases of urinary system urinary system disease Urinary System Disease
rs2808454 3618 7.21e-06 -0.0301 0.970348493847219 1030836 GCST006414 GCST PMID:30061737 2018-07-30 Atrial fibrillation cardiovascular disease Cardiovascular Disease
rs2808454 3618 0.00364 -0.19444 0.823295574509091 245449 FINNGEN_R6_H8_SUP_OTINAS FINNGEN NA 2022-01-24 "Suppurative otitis media, unspecified" disease of ear Disease Of Ear
rs2808454 3618 0.00183 0.0499 1.05116597452257 45975 GCST004133 GCST PMID:28067908 2017-01-09 Ulcerative colitis gastrointestinal disease Gastrointestinal Disease
rs2808454 3618 0.00273 -0.13249 0.875911693179339 216273 FINNGEN_R6_E4_DM2NEU FINNGEN NA 2022-01-24 Type 2 diabetes with neurological complications urinary system disease Urinary System Disease
rs2808454 3618 6.18e-05 0.55378 1.73981711259811 253458 FINNGEN_R6_M13_MULTIFIBRO FINNGEN NA 2022-01-24 Multifocal fibrosclerosis immune system disease Immune System Disease
rs2808454 3618 0.00423 0.04538 1.04642542602826 260405 FINNGEN_R6_AB1_VIRAL_SKIN_MUCOUS_MEMBRANE FINNGEN NA 2022-01-24 Viral infections characterized by skin and mucous membrane lesions infectious disease Infectious Disease
rs2808454 3618 0.00175 -0.0886 0.915211585001287 260405 FINNGEN_R6_KRA_PSY_SLEEP_NONORG FINNGEN NA 2022-01-24 Nonorganic sleeping disorders nervous system disease Nervous System Disease
rs2808454 3618 0.00489 0.12028 1.12781259489982 255275 FINNGEN_R6_THYROIDITIS FINNGEN NA 2022-01-24 Thyroiditis endocrine system disease Endocrine System Disease
rs2808454 3618 0.000763 -0.50219 0.605203810997514 259022 FINNGEN_R6_AB1_HEPATITIS_A FINNGEN NA 2022-01-24 Acute hepatitis A infectious disease Infectious Disease
rs2808454 3618 0.00129 0.057 1.0586558103955 260405 FINNGEN_R6_M13_SYSTCONNECT FINNGEN NA 2022-01-24 Systemic connective tissue disorders musculoskeletal or connective tissue disease Musculoskeletal Or Connective Tissue Disease
rs2808454 3618 0.0032 0.05415 1.0556429367202 260405 FINNGEN_R6_AB1_OTHER_VIRAL FINNGEN NA 2022-01-24 Other viral diseases infectious disease Infectious Disease
rs2808454 3618 0.00326 0.0299 1.03035149365222 796661 GCST90027161 GCST PMID:34454985 2021-08-26 Atopic dermatitis integumentary system disease Integumentary System Disease
rs2808454 3618 0.0041 5.02402453121527 152.021891152326 426795 GCST006980 GCST PMID:30598549 2018-12-31 Fractures musculoskeletal or connective tissue disease Musculoskeletal Or Connective Tissue Disease
rs2808454 3618 0.000387 0.02919 1.02962020373037 260405 FINNGEN_R6_AUTOIMMUNE FINNGEN NA 2022-01-24 Autoimmune diseases immune system disease Immune System Disease
rs2808454 3618 0.000125 -0.25018 0.778660611546268 256729 FINNGEN_R6_M13_TIETZE FINNGEN NA 2022-01-24 Chondrocostal junction syndrome [Tietze] musculoskeletal or connective tissue disease Musculoskeletal Or Connective Tissue Disease
rs2808454 3618 0.00248 0.35027 1.41945074856105 260059 FINNGEN_R6_D3_ACQHAEMOLYTICANAEMIANAS FINNGEN NA 2022-01-24 Other and unspecified acquired haemolytic anaemias hematologic disease Hematologic Disease
rs2808454 3618 0.000567 0.03371 1.03428462069224 260405 FINNGEN_R6_ILD_ENDPOINTS FINNGEN NA 2022-01-24 Interstitial lung disease endpoints respiratory or thoracic disease Respiratory Or Thoracic Disease
rs2808454 3618 0.0014 -0.03136 0.969126624684198 203162 FINNGEN_R6_CARDIAC_ARRHYTM FINNGEN NA 2022-01-24 Cardiac arrhytmias cardiovascular disease Cardiovascular Disease
rs2808454 3618 0.00361 -0.0935 0.910738017426199 259284 FINNGEN_R6_F5_INSOMNIA FINNGEN NA 2022-01-24 Insomnia nervous system disease Nervous System Disease
rs2808454 3618 0.00112 0.31895 1.37568253905945 105954 FINNGEN_R6_O15_ABORT_FAILED FINNGEN NA 2022-01-24 Failed attempted abortion reproductive system or breast disease Reproductive System Or Breast Disease
rs17712208 3618 0.00239 0.19014 1.20941890445212 116162 FINNGEN_R6_Z21_SUPERV_HIGH_R_PREGNAC FINNGEN NA 2022-01-24 Supervision of high-risk pregnancy reproductive system or breast disease Reproductive System Or Breast Disease
rs17712208 3618 6.85e-07 0.17067 1.18609927167185 260405 FINNGEN_R6_DIABETES_FG FINNGEN NA 2022-01-24 "Diabetes, varying definitions" pancreas disease Pancreas Disease
rs17712208 3618 0.00362 0.106 1.11182187650653 260405 FINNGEN_R6_I9_DISVEINLYMPH FINNGEN NA 2022-01-24 "Diseases of veins, lymphatic vessels and lymph nodes, not elsewhere classified" cardiovascular disease Cardiovascular Disease
rs17712208 3618 0.000875 0.28991 1.33630721496392 245715 FINNGEN_R6_H7_RETINOPATHYDIAB FINNGEN NA 2022-01-24 Diabetic retinopathy disease of visual system Disease Of Visual System
rs17712208 3618 1.8e-07 0.00882824 1.00886732383992 484598 GCST90038599 GCST PMID:33959723 2021-04-08 Diabetes or endocrine disease pancreas disease Pancreas Disease
rs17712208 3618 3.4e-15 0.00933899 1.00938273443735 484598 GCST90038633 GCST PMID:33959723 2021-04-08 Diabetes pancreas disease Pancreas Disease
rs17712208 3618 4.24e-07 0.17521 1.19149640458666 260405 FINNGEN_R6_E4_DIABETES FINNGEN NA 2022-01-24 Diabetes mellitus pancreas disease Pancreas Disease
rs17712208 3618 3.55e-07 0.2462 1.27915537903614 70127 GCST005413 GCST PMID:29358691 2018-01-22 Type 2 diabetes pancreas disease Pancreas Disease
rs17712208 3618 0.00091 0.207014169384326 1.23 69033 GCST005047 GCST PMID:22885922 2012-09-01 Type 2 diabetes pancreas disease Pancreas Disease
rs17712208 3618 0.000386 0.16417 1.17841462855245 224461 FINNGEN_R6_DM_RETINOPATHY_EXMORE FINNGEN NA 2022-01-24 Diabetic retinopathy (more control exclusions) disease of visual system Disease Of Visual System
rs17712208 3618 0.00266 0.13374 1.14309557615487 257444 FINNGEN_R6_DM_RETINOPATHY FINNGEN NA 2022-01-24 Diabetic retinopathy disease of visual system Disease Of Visual System
rs17712208 3618 1.1e-06 0.18562 1.20396466686696 249793 FINNGEN_R6_KELA_DIAB_INSUL_EXMORE FINNGEN NA 2022-01-24 "Diabetes, insuline treatment (Kela reimbursement) (more control exclusions)" pancreas disease Pancreas Disease
rs17712208 3618 0.00013 0.00174351 1.00174503079727 484598 GCST90038634 GCST PMID:33959723 2021-04-08 Type 2 diabetes pancreas disease Pancreas Disease
rs17712208 3618 0.00336 0.07666 1.07967492450598 260405 FINNGEN_R6_E4_ENDONUTRMET FINNGEN NA 2022-01-24 "Endocrine, nutritional and metabolic diseases" endocrine system disease Endocrine System Disease
rs17712208 3618 1.14e-06 0.17616 1.19262886400407 249334 FINNGEN_R6_DM_OTHER_WIDE FINNGEN NA 2022-01-24 "Other diabetes, wide definition" pancreas disease Pancreas Disease
rs17712208 3618 0.000674 0.69196 1.99762704772022 195058 FINNGEN_R6_M13_PANNICULITIS FINNGEN NA 2022-01-24 Panniculitis affecting regions of neck and back integumentary system disease Integumentary System Disease
rs34340969 3618 0.0014 0.00163066 1.00163199024898 484598 GCST90038605 GCST PMID:33959723 2021-04-08 Cardiac problem cardiovascular disease Cardiovascular Disease
rs34340969 3618 0.00226782 -0.0518039510662706 0.949515 50508 GCST005814 GCST PMID:29559693 2018-03-20 Osteoarthritis (hospital diagnosed) musculoskeletal or connective tissue disease Musculoskeletal Or Connective Tissue Disease
rs34340969 3618 0.000395085 -0.0535326419610374 0.947875 63556 GCST005811 GCST PMID:29559693 2018-03-20 Osteoarthritis (self-reported) musculoskeletal or connective tissue disease Musculoskeletal Or Connective Tissue Disease
rs34340969 3618 1.6e-07 0.00224727 1.00224979700383 484598 GCST90038633 GCST PMID:33959723 2021-04-08 Diabetes pancreas disease Pancreas Disease
rs34340969 3618 0.0018 0.00150592 1.00150705446692 484598 GCST90038664 GCST PMID:33959723 2021-04-08 Allergic rhinitis respiratory or thoracic disease Respiratory Or Thoracic Disease
rs2642438 3618 0.00415 0.06873 1.07114696042221 244571 FINNGEN_R6_APPENDACUT_COMPLIC FINNGEN NA 2022-01-24 "Acute appendicitis, with complications" gastrointestinal disease Gastrointestinal Disease
rs2642438 3618 0.00269 -0.07658 0.926278809019929 229796 FINNGEN_R6_I9_PHLETHROM FINNGEN NA 2022-01-24 Phlebitis and thrombophlebitis (not including DVT) cardiovascular disease Cardiovascular Disease
rs2642438 3618 0.00418 -0.3592 0.698234690447859 257213 FINNGEN_R6_D3_HAEMORRHAGCIRGUANTICO FINNGEN NA 2022-01-24 Haemorrhagic disorder due to circulating anticoagulants hematologic disease Hematologic Disease
rs2642438 3618 0.00282 0.18626 1.20473545087833 194936 FINNGEN_R6_M13_DORSOPATHYNAS FINNGEN NA 2022-01-24 Other specified/unspecified dorsopathies musculoskeletal or connective tissue disease Musculoskeletal Or Connective Tissue Disease
rs2642438 3618 0.00118 0.03916 1.03993686023731 260239 FINNGEN_R6_APPENDICITIS_BROAD FINNGEN NA 2022-01-24 "Appendicitis, broad definition" gastrointestinal disease Gastrointestinal Disease
rs2642438 3618 2.09e-06 0.31139 1.36532159278814 226329 FINNGEN_R6_I9_VARICVEOES FINNGEN NA 2022-01-24 Oesophageal varices cardiovascular disease Cardiovascular Disease
rs2642438 3618 0.00068 -0.25129 0.777796777783884 224046 FINNGEN_R6_J10_PNEUMONONBACT FINNGEN NA 2022-01-24 "Pneumonia due to other infectious organisms, not elsewhere classified" infectious disease Infectious Disease
rs2642438 3618 0.000578 0.06992 1.07242238403165 260405 FINNGEN_R6_K11_LIVER FINNGEN NA 2022-01-24 Diseases of liver gastrointestinal disease Gastrointestinal Disease
rs2642438 3618 0.00183 0.03863 1.03938583973472 258873 FINNGEN_R6_K11_APPENDACUT FINNGEN NA 2022-01-24 Acute appendicitis gastrointestinal disease Gastrointestinal Disease
rs2642438 3618 0.00113 0.03904 1.03981207530133 260405 FINNGEN_R6_K11_APPENDIX FINNGEN NA 2022-01-24 Diseases of appendix gastrointestinal disease Gastrointestinal Disease
rs2642438 3618 0.00124 -0.07851 0.924492814957179 230857 FINNGEN_R6_K11_VENTHER FINNGEN NA 2022-01-24 Ventral hernia gastrointestinal disease Gastrointestinal Disease
rs2642438 3618 0.00203 -0.16373 0.848971213165546 221368 FINNGEN_R6_J10_EMPHYSEMA FINNGEN NA 2022-01-24 Emphysema respiratory or thoracic disease Respiratory Or Thoracic Disease
rs36079339 3618 0.00079 0.00350505 1.00351119987085 484598 GCST90038595 GCST PMID:33959723 2021-04-08 Cardiovascular disease cardiovascular disease Cardiovascular Disease
rs36079339 3618 8.7e-07 0.0012476 1.00124837857663 484598 GCST90038623 GCST PMID:33959723 2021-04-08 Other abdominal problem gastrointestinal disease Gastrointestinal Disease
rs36079339 3618 2.6e-12 0.00396501 1.00397288105164 484598 GCST90038605 GCST PMID:33959723 2021-04-08 Cardiac problem cardiovascular disease Cardiovascular Disease
rs36079339 3618 3.3e-17 0.00279777 1.00280168741097 484598 GCST90038610 GCST PMID:33959723 2021-04-08 Myocardial infarction cardiovascular disease Cardiovascular Disease
rs36079339 3618 3.4e-14 0.0899904147108229 1.09416379577856 471717 GCST011364 GCST PMID:33532862 2021-02-03 Myocardial infarction cardiovascular disease Cardiovascular Disease
rs4846913 3618 0.00404 -0.06772 0.934522103136244 257860 FINNGEN_R6_AB1_VIRAL_NOS FINNGEN NA 2022-01-24 "Other viral diseases, not elsewhere classified" infectious disease Infectious Disease
rs4846913 3618 4.62e-05 -0.15032 0.86043259393615 252546 FINNGEN_R6_L12_ACNE FINNGEN NA 2022-01-24 Acne integumentary system disease Integumentary System Disease
rs4846913 3618 0.000328 -0.0275592925939789 0.972817 639221 GCST011365 GCST PMID:33532862 2021-02-03 Myocardial infarction cardiovascular disease Cardiovascular Disease
rs4846913 3618 0.0044 -0.0204414 0.979766109086304 547261 GCST005195 GCST PMID:29212778 2017-12-06 Coronary artery disease cardiovascular disease Cardiovascular Disease
rs4846913 3618 0.000924 -0.05508 0.946409432170319 245732 FINNGEN_R6_I9_HEARTFAIL_AND_CHD FINNGEN NA 2022-01-24 Heart failure and coronary heart disease cardiovascular disease Cardiovascular Disease
rs4846913 3618 0.0043 0.28181 1.32552684595879 204009 FINNGEN_R6_RHEUMA_CHRYSTAL FINNGEN NA 2022-01-24 "Chrystal arthropathies, rheuma endpoint" musculoskeletal or connective tissue disease Musculoskeletal Or Connective Tissue Disease
rs4846913 3618 0.0038 -0.00153949 0.998461694406858 484598 GCST90038605 GCST PMID:33959723 2021-04-08 Cardiac problem cardiovascular disease Cardiovascular Disease
rs4846913 3618 0.00222 -0.12261 0.884608592646214 252303 FINNGEN_R6_L12_ACNE_VULGARIS FINNGEN NA 2022-01-24 Acne vulgaris integumentary system disease Integumentary System Disease
rs4846913 3618 0.0023 -0.000999972 0.999000527805389 484598 GCST90038607 GCST PMID:33959723 2021-04-08 Venous thromboembolism cardiovascular disease Cardiovascular Disease
rs4846913 3618 1.776e-05 -0.0249 0.975407447896248 296525 GCST005194 GCST PMID:29212778 2017-12-06 Coronary artery disease cardiovascular disease Cardiovascular Disease
rs4846913 3618 0.00276 -0.0353 0.965315778080588 260405 FINNGEN_R6_I9_CHD FINNGEN NA 2022-01-24 Major coronary heart disease event cardiovascular disease Cardiovascular Disease
rs4846913 3618 0.00362 0.28654 1.33181143928635 173626 FINNGEN_R6_M13_CRYSTALARTH FINNGEN NA 2022-01-24 Other crystal arthropathies musculoskeletal or connective tissue disease Musculoskeletal Or Connective Tissue Disease
rs556107 3618 0.00462 -0.14288 0.866858085624635 198551 FINNGEN_R6_M13_NEURALGIA FINNGEN NA 2022-01-24 "Neuralgia and neuritis, unspecified" nervous system disease Nervous System Disease
rs556107 3618 0.00297 0.13066 1.13958025814902 252070 FINNGEN_R6_L12_FOLICULAROTH FINNGEN NA 2022-01-24 Other follicular disorders integumentary system disease Integumentary System Disease
rs556107 3618 0.000925 -0.14696 0.86332850986606 260405 FINNGEN_R6_K11_GINGIVITIS_CHRONIC_INCLAVO FINNGEN NA 2022-01-24 "Chronic gingivitis, Including avohilmo , including avohilmo" gastrointestinal disease Gastrointestinal Disease
rs556107 3618 0.00268 0.04143 1.0423001982839 244540 FINNGEN_R6_E4_HYPERCHOL FINNGEN NA 2022-01-24 Pure hypercholesterolaemia genetic, familial or congenital disease Genetic, Familial Or Congenital Disease
rs556107 3618 1.39e-05 0.05567 1.05724873408084 260405 FINNGEN_R6_L12_OTHERSKINSUBCUTIS FINNGEN NA 2022-01-24 Other disorders of skin and subcutaneous tissue integumentary system disease Integumentary System Disease
rs556107 3618 0.000776 0.10933 1.11553041464433 260405 FINNGEN_R6_N14_KIDUROTH FINNGEN NA 2022-01-24 Other disorders of kidney and ureter urinary system disease Urinary System Disease
rs556107 3618 0.000871 -0.14773 0.862664002781523 233308 FINNGEN_R6_K11_GINGIVITIS_CHRONIC FINNGEN NA 2022-01-24 Chronic gingivitis gastrointestinal disease Gastrointestinal Disease
rs556107 3618 0.00412 0.02068 1.020895312862 260405 FINNGEN_R6_I9_OTHHEART FINNGEN NA 2022-01-24 Other heart diseases cardiovascular disease Cardiovascular Disease
rs556107 3618 0.001 -0.15822 0.853661955678098 198633 FINNGEN_R6_M13_DEQUERVAIN FINNGEN NA 2022-01-24 Radial styloid tenosynovitis [de Quervain] musculoskeletal or connective tissue disease Musculoskeletal Or Connective Tissue Disease
rs556107 3618 0.0015 -0.000771226 0.999229071318333 484598 GCST90038674 GCST PMID:33959723 2021-04-08 Other neurological problem nervous system disease Nervous System Disease
rs556107 3618 0.004232 0.3242 1.38292386423569 913 GCST005964 GCST PMID:29769526 2018-05-16 Neuromyelitis optica disease of visual system Disease Of Visual System
rs10157379 3618 0.00293 -0.42612 0.653037972861871 260117 FINNGEN_R6_AB1_TOXOPLASMOSIS FINNGEN NA 2022-01-24 Toxoplasmosis infectious disease Infectious Disease
rs10157379 3618 0.00145 0.19736 1.21818250747985 247882 FINNGEN_R6_SEPTICHE_PNEUMONIA FINNGEN NA 2022-01-24 Pneumonia derived septichemia infectious disease Infectious Disease
rs10157379 3618 0.000269 0.02307 1.02333817071205 260405 FINNGEN_R6_J10_RESPIRATORY FINNGEN NA 2022-01-24 Diseases of the respiratory system respiratory or thoracic disease Respiratory Or Thoracic Disease
rs10157379 3618 0.00217 -0.0678 0.934447344358384 202372 FINNGEN_R6_M13_GANGLION FINNGEN NA 2022-01-24 Ganglion musculoskeletal or connective tissue disease Musculoskeletal Or Connective Tissue Disease
rs10157379 3618 0.00126 0.28829 1.3341441498315 231581 FINNGEN_R6_G6_LSROOT FINNGEN NA 2022-01-24 "Lumbosacral root disorders, not elsewhere classified" nervous system disease Nervous System Disease
rs10157379 3618 0.00145 0.19736 1.21818250747985 247882 FINNGEN_R6_ASTHMA_SEPTICHE_PNEUMONIA FINNGEN NA 2022-01-24 Pneumonia derived septichemia infectious disease Infectious Disease
rs10157379 3618 0.00201 -0.20268 0.81653949226077 231816 FINNGEN_R6_G6_MEDLEOTH FINNGEN NA 2022-01-24 Other lesions of median nerve nervous system disease Nervous System Disease
rs10157379 3618 0.00257 0.19159 1.21117383387994 260377 FINNGEN_R6_PNEUMO_SEPTHICHE FINNGEN NA 2022-01-24 Pneumococcal septichemia infectious disease Infectious Disease
rs62107261 3618 0.0035252 -0.231534910495447 0.793315 11989 GCST005810 GCST PMID:29559693 2018-03-20 Osteoarthritis of the hip (hospital diagnosed) musculoskeletal or connective tissue disease Musculoskeletal Or Connective Tissue Disease
rs62107261 3618 0.0004727 -0.0752 0.92755795618492 977323 GCST009541 GCST PMID:31919418 2020-01-09 Heart failure cardiovascular disease Cardiovascular Disease
rs62107261 3618 0.0004034 -0.0773 0.925612128311291 403124 GCST007090 GCST PMID:30664745 2019-01-21 Knee osteoarthritis musculoskeletal or connective tissue disease Musculoskeletal Or Connective Tissue Disease
rs62107261 3618 0.0021 -0.00606975 0.993948633718866 484598 GCST90038601 GCST PMID:33959723 2021-04-08 Musculoskeletal disorder or trauma musculoskeletal or connective tissue disease Musculoskeletal Or Connective Tissue Disease
rs62107261 3618 0.001987 -0.0848 0.918696005229808 393873 GCST007091 GCST PMID:30664745 2019-01-21 Osteoarthritis (hip) musculoskeletal or connective tissue disease Musculoskeletal Or Connective Tissue Disease
rs62107261 3618 0.00234 -0.12472 0.882744036314427 165842 FINNGEN_R6_FG_DISVEINLYMPH FINNGEN NA 2022-01-24 "Diseases of veins, lymphatic vessels and lymph nodes, not elsewhere classified (FINNGEN)" cardiovascular disease Cardiovascular Disease
rs62107261 3618 0.0043 -0.07393 0.928736703135155 260405 FINNGEN_R6_FG_CVD FINNGEN NA 2022-01-24 Cardiovascular diseases (excluding rheumatic etc) cardiovascular disease Cardiovascular Disease
rs62107261 3618 0.00425 -0.16538 0.847571565690534 147061 FINNGEN_R6_O15_HYPTENSPREG FINNGEN NA 2022-01-24 Pregnancy hypertension pregnancy or perinatal disease Pregnancy Or Perinatal Disease
rs62107261 3618 0.00425 -0.16538 0.847571565690534 147061 FINNGEN_R6_I9_HYPTENSPREG FINNGEN NA 2022-01-24 "Hypertension complicating pregnancy, childbirth, and the puerperium" pregnancy or perinatal disease Pregnancy Or Perinatal Disease
rs62107261 3618 0.00419 0.39356 1.48224821595706 131853 FINNGEN_R6_O15_EXCESS_VOMIT_PREG FINNGEN NA 2022-01-24 Excessive vomiting in pregnancy pregnancy or perinatal disease Pregnancy Or Perinatal Disease
rs62107261 3618 0.00174 0.83006 2.29345634351666 257119 FINNGEN_R6_N14_ACUTENEPHRITIC FINNGEN NA 2022-01-24 Acute nephritic syndrome urinary system disease Urinary System Disease
rs62107261 3618 0.00421 -0.18323 0.8325766410863 233021 FINNGEN_R6_I9_VEINSOTH FINNGEN NA 2022-01-24 Other disorders of veins cardiovascular disease Cardiovascular Disease
rs62107261 3618 0.00324 -0.1597 0.852399470453207 147061 FINNGEN_R6_O15_OEDEM_PROTUR_HYPERT FINNGEN NA 2022-01-24 "Oedema, proteinuria and hypertensive disorders in pregnancy, childbirth and the puerperium" pregnancy or perinatal disease Pregnancy Or Perinatal Disease
rs62107261 3618 0.00299 -0.07567 0.927122106378241 260405 FINNGEN_R6_I9_CVD FINNGEN NA 2022-01-24 Cardiovascular diseases cardiovascular disease Cardiovascular Disease
rs62107261 3618 0.00421 0.92379 2.51881864515239 241450 FINNGEN_R6_I9_STENOSIS FINNGEN NA 2022-01-24 "Occlusion and stenosis of arteries, not leading to stroke" cardiovascular disease Cardiovascular Disease
rs62107261 3618 1.751e-06 -0.0877 0.916035646199703 1030836 GCST006414 GCST PMID:30061737 2018-07-30 Atrial fibrillation cardiovascular disease Cardiovascular Disease
rs62107261 3618 7.418e-06 -0.0801 0.923024039367425 417596 GCST007092 GCST PMID:30664745 2019-01-21 Osteoarthritis of the hip or knee musculoskeletal or connective tissue disease Musculoskeletal Or Connective Tissue Disease
rs62107261 3618 0.00402 -0.14888 0.861672509396292 195346 FINNGEN_R6_I9_NONRHEVALV FINNGEN NA 2022-01-24 Non-rheumatic valve diseases cardiovascular disease Cardiovascular Disease
rs62107261 3618 0.0012 0.00383617 1.00384353751814 484598 GCST90038619 GCST PMID:33959723 2021-04-08 Esophageal disorder gastrointestinal disease Gastrointestinal Disease
rs62107261 3618 0.0021 0.007 1.00702455726685 189855 GCST90016612 GCST PMID:33686288 2021-03-08 Major depressive disorder vs ADHD (ordinary least squares (OLS)) nervous system disease Nervous System Disease
rs62107261 3618 0.00101 -0.24857 0.779915264855756 141565 FINNGEN_R6_O15_GESTAT_HYPERT FINNGEN NA 2022-01-24 Gestational [pregnancy-induced] hypertension pregnancy or perinatal disease Pregnancy Or Perinatal Disease
rs62107261 3618 2.27e-06 -0.16144 0.850917584988852 260405 FINNGEN_R6_I9_DISVEINLYMPH FINNGEN NA 2022-01-24 "Diseases of veins, lymphatic vessels and lymph nodes, not elsewhere classified" cardiovascular disease Cardiovascular Disease
rs62107261 3618 0.00187931 -0.115914906696396 0.890551 50508 GCST005814 GCST PMID:29559693 2018-03-20 Osteoarthritis (hospital diagnosed) musculoskeletal or connective tissue disease Musculoskeletal Or Connective Tissue Disease
rs62107261 3618 0.0042 -0.0073 0.992726580281987 37480 GCST90016596 GCST PMID:33686288 2021-03-08 ADHD vs autism spectrum disorder (ordinary least squares (OLS)) nervous system disease Nervous System Disease
rs13402475 3618 1e-04 0.00172403 1.00172551699414 484598 GCST90038646 GCST PMID:33959723 2021-04-08 Migraine cardiovascular disease Cardiovascular Disease
rs13402475 3618 0.003 0.000821492 1.00082182951697 484598 GCST90038681 GCST PMID:33959723 2021-04-08 Psoriasis integumentary system disease Integumentary System Disease
rs13402475 3618 0.00446 0.137745 1.14768285382924 520580 GCST90014023 GCST PMID:34012112 2021-05-19 Type 1 diabetes pancreas disease Pancreas Disease
rs907866 3618 0.00165 0.06371 1.06578327679072 209654 FINNGEN_R6_R18_OEDEMA_NOT_ELSEW_CLASSIFIED FINNGEN NA 2022-01-24 "Oedema, not elsewhere classified" integumentary system disease Integumentary System Disease
rs907866 3618 0.0028 0.00199768 1.00199967669205 484598 GCST90038654 GCST PMID:33959723 2021-04-08 Joint disorder musculoskeletal or connective tissue disease Musculoskeletal Or Connective Tissue Disease
rs907866 3618 0.00172 0.03017 1.0306297261152 260405 FINNGEN_R6_I9_DISVEINLYMPH FINNGEN NA 2022-01-24 "Diseases of veins, lymphatic vessels and lymph nodes, not elsewhere classified" cardiovascular disease Cardiovascular Disease
rs907866 3618 0.00179 -0.05907 0.942640781992836 251289 FINNGEN_R6_H8_SUP_ACUTE FINNGEN NA 2022-01-24 Acute suppurative otitis media disease of ear Disease Of Ear
rs907866 3618 0.000976 0.0379 1.03862736494869 165842 FINNGEN_R6_FG_DISVEINLYMPH FINNGEN NA 2022-01-24 "Diseases of veins, lymphatic vessels and lymph nodes, not elsewhere classified (FINNGEN)" cardiovascular disease Cardiovascular Disease
rs907866 3618 7.72e-05 0.03954 1.04033211133716 260405 FINNGEN_R6_H7_LENS FINNGEN NA 2022-01-24 Disorders of lens disease of visual system Disease Of Visual System
rs907866 3618 0.00114 0.07343 1.07619320051112 220490 FINNGEN_R6_K11_HAEMORR FINNGEN NA 2022-01-24 Haemmorrhoids and perianal venous thrombosis cardiovascular disease Cardiovascular Disease
rs907866 3618 0.00064 0.0544 1.05590688044597 242802 FINNGEN_R6_PRIM_KNEEARTHROSIS FINNGEN NA 2022-01-24 "Primary gonarthrosis, bilateral" musculoskeletal or connective tissue disease Musculoskeletal Or Connective Tissue Disease
rs907866 3618 0.00372 0.2835 1.32776888031386 257665 FINNGEN_R6_J10_PULMEOS FINNGEN NA 2022-01-24 "Pulmonary eosinophilia, not elsewhere classified" infectious disease Infectious Disease
rs907866 3618 0.0032 -0.16206 0.850390179598724 260126 FINNGEN_R6_AB1_SCABIES FINNGEN NA 2022-01-24 Scabies infectious disease Infectious Disease
rs907866 3618 0.00374 -0.04701 0.954077856764099 253698 FINNGEN_R6_H8_MED_SUPP FINNGEN NA 2022-01-24 Suppurative and unspecified otitis media disease of ear Disease Of Ear
rs907866 3618 0.00111 0.02628 1.02662836417534 260405 FINNGEN_R6_K11_INTESTOTH FINNGEN NA 2022-01-24 Other diseases of intestines gastrointestinal disease Gastrointestinal Disease
rs907866 3618 0.00074 -0.000456874 0.999543230351034 484598 GCST90038694 GCST PMID:33959723 2021-04-08 Chronic fatigue syndrome musculoskeletal or connective tissue disease Musculoskeletal Or Connective Tissue Disease
rs2678379 3618 0.000222 0.15483 1.16745947612344 83083 FINNGEN_R6_N14_OTHNONINFVULV FINNGEN NA 2022-01-24 Other noninflammatory disorders of vulva and perineum reproductive system or breast disease Reproductive System Or Breast Disease
rs2678379 3618 1.3e-07 0.00575699 1.00577359331334 484598 GCST90038595 GCST PMID:33959723 2021-04-08 Cardiovascular disease cardiovascular disease Cardiovascular Disease
rs2678379 3618 0.000960332544482392 -0.0196631479070015 0.980528910898902 602604 GCST90000514 GCST PMID:34187846 2021-06-29 Gastroesophageal reflux disease gastrointestinal disease Gastrointestinal Disease
rs2678379 3618 0.00496 0.07897 1.08217185642764 237769 FINNGEN_R6_AB1_BACT_INTEST_OTH FINNGEN NA 2022-01-24 Other bacterial intestinal infections infectious disease Infectious Disease
rs2678379 3618 0.0016 -0.00157683 0.998424412543245 484598 GCST90038624 GCST PMID:33959723 2021-04-08 Gastroesophageal reflux disease or gastric reflux gastrointestinal disease Gastrointestinal Disease
rs2678379 3618 0.00141 -0.47977 0.618925728354332 81708 FINNGEN_R6_N14_PREMENSTSYNDROM FINNGEN NA 2022-01-24 Premenstrual syndrome reproductive system or breast disease Reproductive System Or Breast Disease
rs2678379 3618 0.00151472 -0.113328685307003 0.892857142857143 14267 GCST003155 GCST PMID:26502338 2015-10-26 Systemic lupus erythematosus urinary system disease Urinary System Disease
rs2678379 3618 0.00151472 -0.113328685307003 0.892857142857143 14267 GCST003156 GCST PMID:26502338 2015-10-26 Systemic lupus erythematosus urinary system disease Urinary System Disease
rs2678379 3618 0.0003576 -0.0685 0.933793460103523 45975 GCST004133 GCST PMID:28067908 2017-01-09 Ulcerative colitis gastrointestinal disease Gastrointestinal Disease
rs2678379 3618 0.00364995155735 -0.0445625 0.956415822236692 27432 GCST003045 GCST PMID:26192919 2015-07-20 Ulcerative colitis [EA] gastrointestinal disease Gastrointestinal Disease
rs2678379 3618 7.04e-08 0.06982 1.07231514715518 251596 FINNGEN_R6_E4_LIPOPROT FINNGEN NA 2022-01-24 Disorders of lipoprotein metabolism and other lipidaemias genetic, familial or congenital disease Genetic, Familial Or Congenital Disease
rs2678379 3618 0.000338 0.05536 1.05692103776883 244540 FINNGEN_R6_E4_HYPERCHOL FINNGEN NA 2022-01-24 Pure hypercholesterolaemia genetic, familial or congenital disease Genetic, Familial Or Congenital Disease
rs2678379 3618 0.00114 0.06037 1.06222949875926 92512 FINNGEN_R6_N14_FEMGENPROL FINNGEN NA 2022-01-24 Female genital prolapse reproductive system or breast disease Reproductive System Or Breast Disease
rs2678379 3618 0.00195 0.48213 1.61952030925778 260405 FINNGEN_R6_ACUTE_DRUGADVERS_INTERSTITIAL_LUNG_DISORD FINNGEN NA 2022-01-24 Acute drug-induced interstitial lung disorder respiratory or thoracic disease Respiratory Or Thoracic Disease
rs2678379 3618 0.00127059902356517 -0.0590192378441687 0.942688633685622 56429 GCST90000515 GCST PMID:34187846 2021-06-29 Barrett's esophagus gastrointestinal disease Gastrointestinal Disease
rs2678379 3618 0.000933 -0.12419 0.88321201465698 255257 FINNGEN_R6_M13_POLYMYALGIA FINNGEN NA 2022-01-24 Polymyalgia rheumatica musculoskeletal or connective tissue disease Musculoskeletal Or Connective Tissue Disease
rs2678379 3618 0.000863 0.11302 1.11965432581117 233845 FINNGEN_R6_E4_LIPOPROTNAS FINNGEN NA 2022-01-24 "Disorder of lipoprotein metabolism, unspecified" genetic, familial or congenital disease Genetic, Familial Or Congenital Disease
rs2678379 3618 0.0034 -0.00088362 0.999116770277191 484598 GCST90038672 GCST PMID:33959723 2021-04-08 Ear disorder disease of ear Disease Of Ear
rs2678379 3618 0.004328 -0.0639133257436529 0.938086303939962 24269 GCST005523 GCST PMID:22057235 2011-11-06 Celiac disease gastrointestinal disease Gastrointestinal Disease
rs1260326 3618 8.07e-07 -0.0592 0.942518246656147 251596 FINNGEN_R6_E4_LIPOPROT FINNGEN NA 2022-01-24 Disorders of lipoprotein metabolism and other lipidaemias genetic, familial or congenital disease Genetic, Familial Or Congenital Disease
rs1260326 3618 0.000696 -0.04861 0.952552552761877 244540 FINNGEN_R6_E4_HYPERCHOL FINNGEN NA 2022-01-24 Pure hypercholesterolaemia genetic, familial or congenital disease Genetic, Familial Or Congenital Disease
rs1260326 3618 3.52e-09 0.11143 1.11787548998237 138100 FINNGEN_R6_O15_PREG_DM FINNGEN NA 2022-01-24 Diabetes mellitus in pregnancy pregnancy or perinatal disease Pregnancy Or Perinatal Disease
rs1260326 3618 0.000277 -0.05035 0.950896552458144 260405 FINNGEN_R6_RX_CROHN_2NDLINE FINNGEN NA 2022-01-24 Second line medication for Crohns disease gastrointestinal disease Gastrointestinal Disease
rs1260326 3618 0.000824 -0.02715 0.973215248287875 260405 FINNGEN_R6_RX_CROHN_1STLINE FINNGEN NA 2022-01-24 First line medication for Crohns disease gastrointestinal disease Gastrointestinal Disease
rs1260326 3618 0.00477 -0.05676 0.944820799149657 221758 FINNGEN_R6_K11_OTHANRECT FINNGEN NA 2022-01-24 Other diseases of anus and rectum gastrointestinal disease Gastrointestinal Disease
rs1260326 3618 9.46e-08 -0.12506 0.882443954358903 245732 FINNGEN_R6_GOUT FINNGEN NA 2022-01-24 "Gout, FINNGEN" musculoskeletal or connective tissue disease Musculoskeletal Or Connective Tissue Disease
rs1260326 3618 4.92e-05 -0.12102 0.886016239090889 258569 FINNGEN_R6_GOUT_NOS FINNGEN NA 2022-01-24 "Gout, unspecified" musculoskeletal or connective tissue disease Musculoskeletal Or Connective Tissue Disease
rs1260326 3618 8.74e-11 0.29112 1.3379251253324 83570 FINNGEN_R6_O15_ICP_EXMORE FINNGEN NA 2022-01-24 Intrahepatic Cholestasis of Pregnancy (ICP)  (more control exclusions) gastrointestinal disease Gastrointestinal Disease
rs1260326 3618 2.4e-05 -0.0302401 0.970212557545791 547261 GCST005195 GCST PMID:29212778 2017-12-06 Coronary artery disease cardiovascular disease Cardiovascular Disease
rs1260326 3618 1.5e-05 -0.012 0.988071712861931 191108 GCST90016607 GCST PMID:33686288 2021-03-08 Bipolar disorder vs major depressive disorder (ordinary least squares (OLS)) nervous system disease Nervous System Disease
rs1260326 3618 0.00094 -0.03 0.970445533548508 14831 GCST90016610 GCST PMID:33686288 2021-03-08 Crohn's disease vs rheumatoid arthritis (ordinary least squares (OLS)) gastrointestinal disease Gastrointestinal Disease
rs1260326 3618 0.00407 0.04182 1.04270677463847 257955 FINNGEN_R6_F5_ALCOHOL FINNGEN NA 2022-01-24 Mental and behavioural disorders due to alcohol nervous system disease Nervous System Disease
rs1260326 3618 0.000948 -0.07655 0.92630659780103 254316 FINNGEN_R6_K11_IBD_STRICT FINNGEN NA 2022-01-24 "Inflammatory bowel disease, strict (require KELA)" gastrointestinal disease Gastrointestinal Disease
rs1260326 3618 0.00171 0.29747 1.34644798130743 231699 FINNGEN_R6_E4_ACIDOSIS FINNGEN NA 2022-01-24 Acidosis hematologic disease Hematologic Disease
rs1260326 3618 0.0038 -0.000683202 0.999317031329346 484598 GCST90038623 GCST PMID:33959723 2021-04-08 Other abdominal problem gastrointestinal disease Gastrointestinal Disease
rs1260326 3618 0.0039 0.000493013 1.00049313455088 484598 GCST90038634 GCST PMID:33959723 2021-04-08 Type 2 diabetes pancreas disease Pancreas Disease
rs1260326 3618 0.00290087305574 -0.0376598 0.963040511550301 27432 GCST003045 GCST PMID:26192919 2015-07-20 Ulcerative colitis [EA] gastrointestinal disease Gastrointestinal Disease
rs1260326 3618 3.185e-18 0.0543 1.05580129503728 298957 GCST007518 GCST PMID:29632382 2018-04-09 Type 2 diabetes (adjusted for BMI) pancreas disease Pancreas Disease
rs1260326 3618 3.86e-09 0.06831 1.07069717316077 254733 FINNGEN_R6_K11_CHOLELITH FINNGEN NA 2022-01-24 Cholelithiasis gastrointestinal disease Gastrointestinal Disease
rs1260326 3618 1.13e-08 0.05935 1.06114657705448 249793 FINNGEN_R6_KELA_DIAB_INSUL_EXMORE FINNGEN NA 2022-01-24 "Diabetes, insuline treatment (Kela reimbursement) (more control exclusions)" pancreas disease Pancreas Disease
rs1260326 3618 7.13e-09 0.06601 1.06823739948658 255750 FINNGEN_R6_CHOLELITH_BROAD FINNGEN NA 2022-01-24 "Cholelithiasis, broad definition with cholecystitis" gastrointestinal disease Gastrointestinal Disease
rs1260326 3618 0.00334 0.0327 1.03324052058466 130508 FINNGEN_R6_O15_ABORT_MEDICAL FINNGEN NA 2022-01-24 Medical abortion reproductive system or breast disease Reproductive System Or Breast Disease
rs1260326 3618 0.000437 -0.18407 0.831877570358599 250515 FINNGEN_R6_K11_CD_NOUC FINNGEN NA 2022-01-24 "Crohn disease (strict definition, all UC cases excluded)" gastrointestinal disease Gastrointestinal Disease
rs1260326 3618 0.00232 0.2166 1.24184726387119 215604 FINNGEN_R6_E4_DM2KETO FINNGEN NA 2022-01-24 Type 2 diabetes with ketoacidosis pancreas disease Pancreas Disease
rs1260326 3618 0.002 -0.00273417 0.997269564438489 484598 GCST90038604 GCST PMID:33959723 2021-04-08 Hypertension cardiovascular disease Cardiovascular Disease
rs1260326 3618 0.00082 -0.000831377 0.999168968498105 484598 GCST90038649 GCST PMID:33959723 2021-04-08 Cataracts disease of visual system Disease Of Visual System
rs1260326 3618 0.00019 0.00234122 1.00234396279562 484598 GCST90038599 GCST PMID:33959723 2021-04-08 Diabetes or endocrine disease pancreas disease Pancreas Disease
rs1260326 3618 0.0011 -0.000847248 0.999153110813245 484598 GCST90038656 GCST PMID:33959723 2021-04-08 Osteoporosis musculoskeletal or connective tissue disease Musculoskeletal Or Connective Tissue Disease
rs1260326 3618 0.00045 -0.000645082 0.999355126020661 484598 GCST90038631 GCST PMID:33959723 2021-04-08 Kidney stone, ureter stone or bladder stone urinary system disease Urinary System Disease
rs1260326 3618 9.609e-08 -0.0669 0.935288725533042 59957 GCST004131 GCST PMID:28067908 2017-01-09 Inflammatory bowel disease gastrointestinal disease Gastrointestinal Disease
rs1260326 3618 2.7e-05 0.0099 1.00994916711754 61027 GCST90016621 GCST PMID:33686288 2021-03-08 Schizophrenia vs bipolar disorder (ordinary least squares (OLS)) nervous system disease Nervous System Disease
rs1260326 3618 0.000323 0.0554 1.05696331545588 260405 FINNGEN_R6_ALCOHOLMENTAL FINNGEN NA 2022-01-24 "Mental and behavioural disorders due to alcohol, excluding acute intoxication" nervous system disease Nervous System Disease
rs1260326 3618 0.000177 -0.04581 0.95522343740313 192589 FINNGEN_R6_M13_POLYARTHROPATHIES FINNGEN NA 2022-01-24 Polyarthropathies musculoskeletal or connective tissue disease Musculoskeletal Or Connective Tissue Disease
rs1260326 3618 1.3e-07 -0.12566 0.881914646794436 177916 FINNGEN_R6_M13_GOUT FINNGEN NA 2022-01-24 Gout musculoskeletal or connective tissue disease Musculoskeletal Or Connective Tissue Disease
rs1260326 3618 0.001712 0.0244 1.02470011597193 417596 GCST007092 GCST PMID:30664745 2019-01-21 Osteoarthritis of the hip or knee musculoskeletal or connective tissue disease Musculoskeletal Or Connective Tissue Disease
rs1260326 3618 0.00074 -0.0372500549793789 0.963435193458516 471717 GCST011364 GCST PMID:33532862 2021-02-03 Myocardial infarction cardiovascular disease Cardiovascular Disease
rs1260326 3618 0.0023 -0.00258055 0.997422776756915 484598 GCST90038601 GCST PMID:33959723 2021-04-08 Musculoskeletal disorder or trauma musculoskeletal or connective tissue disease Musculoskeletal Or Connective Tissue Disease
rs1260326 3618 3.57322850422885e-05 -0.14 0.869358235398806 69374 GCST001790 GCST PMID:23263486 2012-12-23 Gout musculoskeletal or connective tissue disease Musculoskeletal Or Connective Tissue Disease
rs1260326 3618 8.37e-08 0.05553 1.05710072961862 260405 FINNGEN_R6_K11_GALLBILPANC FINNGEN NA 2022-01-24 "Disorders of gallbladder, biliary tract and pancreas" pancreas disease Pancreas Disease
rs1260326 3618 1.17e-07 0.05258 1.05398687765608 249334 FINNGEN_R6_DM_OTHER_WIDE FINNGEN NA 2022-01-24 "Other diabetes, wide definition" pancreas disease Pancreas Disease
rs1260326 3618 2.03e-05 -0.13433 0.874301497498206 259415 FINNGEN_R6_GOUT_STRICT FINNGEN NA 2022-01-24 "Gout, strict definition" musculoskeletal or connective tissue disease Musculoskeletal Or Connective Tissue Disease
rs1260326 3618 0.000563 -0.16363 0.84905611453186 260248 FINNGEN_R6_K11_CD_STRICT2 FINNGEN NA 2022-01-24 "Crohn disease (strict definition, require KELA, min 2 HDR)" gastrointestinal disease Gastrointestinal Disease
rs1260326 3618 2.2e-07 0.00142428 1.00142529476847 484598 GCST90038628 GCST PMID:33959723 2021-04-08 Gallbladder disease gastrointestinal disease Gastrointestinal Disease
rs1260326 3618 2.549e-05 0.0674 1.06972328192092 70127 GCST005413 GCST PMID:29358691 2018-01-22 Type 2 diabetes pancreas disease Pancreas Disease
rs1260326 3618 1.74376749889e-21 -0.114633 0.891693335317597 20883 GCST003044 GCST PMID:26192919 2015-07-20 Crohn's disease [EA] gastrointestinal disease Gastrointestinal Disease
rs1260326 3618 2.01e-13 0.28798 1.33373062924405 147061 FINNGEN_R6_O15_ICP_WIDE FINNGEN NA 2022-01-24 "Intrahepatic Cholestasis of Pregnancy (ICP) , incl. ICD-8" gastrointestinal disease Gastrointestinal Disease
rs1260326 3618 0.00469 -0.12257 0.884643977697616 250931 FINNGEN_R6_CHRONOTH FINNGEN NA 2022-01-24 Other Chron's disease gastrointestinal disease Gastrointestinal Disease
rs1260326 3618 0.000551 -0.16184 0.850577286019187 260275 FINNGEN_R6_K11_CD_STRICT FINNGEN NA 2022-01-24 "Crohn disease (strict definition, require KELA)" gastrointestinal disease Gastrointestinal Disease
rs1260326 3618 7.7e-19 -0.00835212 0.991682662052262 484598 GCST90038595 GCST PMID:33959723 2021-04-08 Cardiovascular disease cardiovascular disease Cardiovascular Disease
rs1260326 3618 5.2e-40 -0.00323668 0.996768552401985 484598 GCST90038687 GCST PMID:33959723 2021-04-08 Gout musculoskeletal or connective tissue disease Musculoskeletal Or Connective Tissue Disease
rs1260326 3618 0.0011 -0.00250085 0.997502274520166 484598 GCST90038597 GCST PMID:33959723 2021-04-08 Gastrointestinal or abdominal disease gastrointestinal disease Gastrointestinal Disease
rs1260326 3618 0.0025 -0.00160952 0.99839177458267 484598 GCST90038605 GCST PMID:33959723 2021-04-08 Cardiac problem cardiovascular disease Cardiovascular Disease
rs1260326 3618 0.0044 -0.000897517 0.999102885647912 484598 GCST90038626 GCST PMID:33959723 2021-04-08 Irritable bowel syndrome gastrointestinal disease Gastrointestinal Disease
rs1260326 3618 6.316e-11 -0.1053 0.900054465740042 40266 GCST004132 GCST PMID:28067908 2017-01-09 Crohn's disease gastrointestinal disease Gastrointestinal Disease
rs1260326 3618 3.7e-05 -0.015 0.985111939603063 39451 GCST90016604 GCST PMID:33686288 2021-03-08 Bipolar disorder vs ADHD (ordinary least squares (OLS)) nervous system disease Nervous System Disease
rs1260326 3618 1.02968307822e-14 -0.0771111 0.925786992957775 34652 GCST003043 GCST PMID:26192919 2015-07-20 Inflammatory bowel disease [EA] gastrointestinal disease Gastrointestinal Disease
rs1260326 3618 2.13e-05 0.05511 1.05665684053541 147061 FINNGEN_R6_O15_PREG_OTHER_MAT_DISORD FINNGEN NA 2022-01-24 Other maternal disorders predominantly related to pregnancy pregnancy or perinatal disease Pregnancy Or Perinatal Disease
rs1260326 3618 0.000447 -0.02839 0.972009209278717 260405 FINNGEN_R6_RHEUMA_ENDPOINTS FINNGEN NA 2022-01-24 Finngen Rheumatological endpoints musculoskeletal or connective tissue disease Musculoskeletal Or Connective Tissue Disease
rs1260326 3618 2.37e-09 0.05628 1.05789385254976 260405 FINNGEN_R6_DIABETES_FG FINNGEN NA 2022-01-24 "Diabetes, varying definitions" pancreas disease Pancreas Disease
rs1260326 3618 0.00350753 0.0602480803453569 1.0621 32970 GCST005812 GCST PMID:29559693 2018-03-20 Osteoarthritis of the hip or knee (hospital diagnosed) musculoskeletal or connective tissue disease Musculoskeletal Or Connective Tissue Disease
rs1260326 3618 4.88e-06 -0.20214 0.816980542659481 260405 FINNGEN_R6_K11_KELACROHN FINNGEN NA 2022-01-24 "Crohn's disease patients in KELA-register (KELA code 209, or 208 with ICD K50)" gastrointestinal disease Gastrointestinal Disease
rs1260326 3618 1.31e-09 -0.35577 0.700633747466828 232113 FINNGEN_R6_E4_HYPERLIPMIX FINNGEN NA 2022-01-24 Mixed hyperlipidaemia endocrine system disease Endocrine System Disease
rs1260326 3618 3e-12 0.00314302 1.00314796446619 484598 GCST90038633 GCST PMID:33959723 2021-04-08 Diabetes pancreas disease Pancreas Disease
rs1260326 3618 0.00091 -0.00172395 0.998277535148238 484598 GCST90038621 GCST PMID:33959723 2021-04-08 Bowel problem gastrointestinal disease Gastrointestinal Disease
rs1260326 3618 0.001835 -0.0181 0.982062821165706 296525 GCST005194 GCST PMID:29212778 2017-12-06 Coronary artery disease cardiovascular disease Cardiovascular Disease
rs1260326 3618 0.000337 0.0769610411361284 1.08 26405 GCST000964 GCST PMID:21297633 2011-02-06 Ulcerative colitis gastrointestinal disease Gastrointestinal Disease
rs1260326 3618 1.03e-08 0.05439 1.05589632142996 260405 FINNGEN_R6_E4_DIABETES FINNGEN NA 2022-01-24 Diabetes mellitus pancreas disease Pancreas Disease
rs1260326 3618 3.34e-09 0.11192 1.11842338319534 147061 FINNGEN_R6_GEST_DIABETES FINNGEN NA 2022-01-24 Gestational diabetes (for exclusion) pregnancy or perinatal disease Pregnancy Or Perinatal Disease
rs1260326 3618 0.00046 -0.07822 0.924760956752197 254752 FINNGEN_R6_K11_KELAIBD FINNGEN NA 2022-01-24 IBD patients in KELA-register gastrointestinal disease Gastrointestinal Disease
rs1260326 3618 3.75e-11 0.29518 1.34336814319079 147061 FINNGEN_R6_O15_ICP FINNGEN NA 2022-01-24 Intrahepatic Cholestasis of Pregnancy (ICP) gastrointestinal disease Gastrointestinal Disease
rs1260326 3618 9e-07 -0.0033101 0.996695372341341 484598 GCST90038654 GCST PMID:33959723 2021-04-08 Joint disorder musculoskeletal or connective tissue disease Musculoskeletal Or Connective Tissue Disease
rs1260326 3618 1.4e-06 0.00127576 1.00127657412796 484598 GCST90038629 GCST PMID:33959723 2021-04-08 Cholelithiasis or gall stones gastrointestinal disease Gastrointestinal Disease
rs1260326 3618 0.00022 -0.012 0.988071712861931 38733 GCST90016606 GCST PMID:33686288 2021-03-08 Bipolar disorder vs autism spectrum disorder (ordinary least squares (OLS)) nervous system disease Nervous System Disease
rs1260326 3618 0.0019 -0.012 0.988071712861931 25171 GCST90016609 GCST PMID:33686288 2021-03-08 Bipolar disorder vs Tourette's syndrome and other tic disorders (ordinary least squares (OLS)) nervous system disease Nervous System Disease
rs1260326 3618 7.714e-20 0.0676 1.06993724797319 659316 GCST006867 GCST PMID:30054458 2018-07-27 Type 2 diabetes pancreas disease Pancreas Disease
rs1260326 3618 3.4e-05 0.0582689081239758 1.06 69033 GCST005047 GCST PMID:22885922 2012-09-01 Type 2 diabetes pancreas disease Pancreas Disease
rs1260326 3618 1.043e-15 0.0569 1.05854995010756 298957 GCST007517 GCST PMID:29632382 2018-04-09 Type 2 diabetes pancreas disease Pancreas Disease
rs6724235 3618 0.00256 -0.47221 0.623622538432842 253752 FINNGEN_R6_L12_POLYMORPHLIGHTERUPT FINNGEN NA 2022-01-24 Polymorphous light eruption integumentary system disease Integumentary System Disease
rs6724235 3618 0.00291 -0.52608 0.590916829444223 251080 FINNGEN_R6_E4_PITUDISNAS FINNGEN NA 2022-01-24 "Disorders of pituitary gland, other and/or unspecified" endocrine system disease Endocrine System Disease
rs6724235 3618 0.0025 -0.000865258 0.999135116227761 484598 GCST90038687 GCST PMID:33959723 2021-04-08 Gout musculoskeletal or connective tissue disease Musculoskeletal Or Connective Tissue Disease
rs6724235 3618 0.00354 -0.05042 0.950829992029114 260405 FINNGEN_R6_I9_VTE FINNGEN NA 2022-01-24 Venous thromboembolism cardiovascular disease Cardiovascular Disease
rs6724235 3618 0.00322 0.13705 1.14688549136138 217311 FINNGEN_R6_K11_ADHE FINNGEN NA 2022-01-24 Intestinal adhesions without obstruction gastrointestinal disease Gastrointestinal Disease
rs6724235 3618 0.00364 -0.19766 0.82064882631065 254266 FINNGEN_R6_L12_OTHACUSKINSUN FINNGEN NA 2022-01-24 Other acute skin changes due to ultraviolet radiation integumentary system disease Integumentary System Disease
rs6724235 3618 0.00467 -0.12271 0.884520136209845 260405 FINNGEN_R6_G6_NEUINFL FINNGEN NA 2022-01-24 Inflammatory diseases of the central nervous system nervous system disease Nervous System Disease
rs6724235 3618 0.00087 0.0561505 NA 451099 GCST90000512 GCST PMID:34111113 2021-06-10 Frozen shoulder musculoskeletal or connective tissue disease Musculoskeletal Or Connective Tissue Disease
rs6724235 3618 0.00228 0.08593 1.08973004453211 226071 FINNGEN_R6_E4_GOITREMULTINOD FINNGEN NA 2022-01-24 Nontoxic multinodular goitre endocrine system disease Endocrine System Disease
rs6724235 3618 0.00338 -0.07259 0.929982044509732 259901 FINNGEN_R6_I9_PULMEMB FINNGEN NA 2022-01-24 Pulmonary embolism cardiovascular disease Cardiovascular Disease
rs6724235 3618 0.00117 -0.2042 0.815299295021215 245727 FINNGEN_R6_H8_CHRON_SUPOTITIS FINNGEN NA 2022-01-24 Chronic suppurative otitis media disease of ear Disease Of Ear
rs6724235 3618 0.00324 -0.07288 0.929712388818789 260405 FINNGEN_R6_FG_PULMHEART FINNGEN NA 2022-01-24 Pulmonary heart disease cardiovascular disease Cardiovascular Disease
rs6724235 3618 0.00149 -0.08557 0.917988881583323 90036 FINNGEN_R6_N14_PHIMOSIS FINNGEN NA 2022-01-24 "Redundant prepuce, phimosis and paraphimosis" reproductive system or breast disease Reproductive System Or Breast Disease
rs6724235 3618 0.00183 0.35319 1.42360160204361 259425 FINNGEN_R6_Q17_OTHER_CONGEN_MALFO_EAR FINNGEN NA 2022-01-24 Other congenital malformations of ear genetic, familial or congenital disease Genetic, Familial Or Congenital Disease
rs6724235 3618 0.000919 -0.32089 0.725503051936722 198035 FINNGEN_R6_M13_BURSITISHIPOTH FINNGEN NA 2022-01-24 Other bursitis of hip musculoskeletal or connective tissue disease Musculoskeletal Or Connective Tissue Disease
rs6724235 3618 0.00251 0.39313 1.48161098623841 251157 FINNGEN_R6_E4_DIABINSIPIDUS FINNGEN NA 2022-01-24 Diabetes insipidus urinary system disease Urinary System Disease
rs4299376 3618 3.5e-11 -0.09213 0.911986583582604 251596 FINNGEN_R6_E4_LIPOPROT FINNGEN NA 2022-01-24 Disorders of lipoprotein metabolism and other lipidaemias genetic, familial or congenital disease Genetic, Familial Or Congenital Disease
rs4299376 3618 1.22e-07 -0.08785 0.915898251157659 244540 FINNGEN_R6_E4_HYPERCHOL FINNGEN NA 2022-01-24 Pure hypercholesterolaemia genetic, familial or congenital disease Genetic, Familial Or Congenital Disease
rs4299376 3618 1.28e-06 0.06412 1.06622033752553 260239 FINNGEN_R6_APPENDICITIS_BROAD FINNGEN NA 2022-01-24 "Appendicitis, broad definition" gastrointestinal disease Gastrointestinal Disease
rs4299376 3618 9.29e-05 0.0602 1.06204893509282 254377 FINNGEN_R6_APPENDACUT_NOCOMPLIC FINNGEN NA 2022-01-24 "Acute appendicitis, no complications" gastrointestinal disease Gastrointestinal Disease
rs4299376 3618 0.00272 0.0616 1.06353684489578 257198 FINNGEN_R6_M13_ARTHTROSIS_COX_PRIM_HIPSURG FINNGEN NA 2022-01-24 "Coxarthrosis, primary, with hip surgery" musculoskeletal or connective tissue disease Musculoskeletal Or Connective Tissue Disease
rs4299376 3618 0.000572 -0.1643 0.848487437463215 246241 FINNGEN_R6_I9_OTHPER FINNGEN NA 2022-01-24 Other peripheral vascular diseases cardiovascular disease Cardiovascular Disease
rs4299376 3618 0.00476 -0.35106 0.703941516097535 259015 FINNGEN_R6_Q17_PHAKOMATOSES_NOT_ELSEW_CLASSIFIED FINNGEN NA 2022-01-24 "Phakomatoses, not elsewhere classified" nervous system disease Nervous System Disease
rs4299376 3618 0.0014 -0.0368652461440783 0.96380600317405 471717 GCST011364 GCST PMID:33532862 2021-02-03 Myocardial infarction cardiovascular disease Cardiovascular Disease
rs4299376 3618 3e-60 0.0045306 1.00454087868519 484598 GCST90038629 GCST PMID:33959723 2021-04-08 Cholelithiasis or gall stones gastrointestinal disease Gastrointestinal Disease
rs4299376 3618 1.5e-09 -0.0453634 0.955650135464859 547261 GCST005195 GCST PMID:29212778 2017-12-06 Coronary artery disease cardiovascular disease Cardiovascular Disease
rs4299376 3618 5.85e-06 -0.05496 0.9465230081166 260405 FINNGEN_R6_I9_IHD FINNGEN NA 2022-01-24 "Ischaemic heart disease, wide definition" cardiovascular disease Cardiovascular Disease
rs4299376 3618 0.00363 -0.0878 0.915944047215109 248565 FINNGEN_R6_I9_AORTANEUR FINNGEN NA 2022-01-24 Aortic aneurysm cardiovascular disease Cardiovascular Disease
rs4299376 3618 0.0023 -0.000568255 0.999431906426294 484598 GCST90038668 GCST PMID:33959723 2021-04-08 Bronchitis respiratory or thoracic disease Respiratory Or Thoracic Disease
rs4299376 3618 0.001395 -0.0134 0.986689380322482 944133 GCST90014033 GCST PMID:33888516 2021-04-22 Haemorrhoidal disease cardiovascular disease Cardiovascular Disease
rs4299376 3618 6.5e-104 0.29706 1.34589605078858 254733 FINNGEN_R6_K11_CHOLELITH FINNGEN NA 2022-01-24 Cholelithiasis gastrointestinal disease Gastrointestinal Disease
rs4299376 3618 8.37e-05 -0.04753 0.953581865247553 260405 FINNGEN_R6_I9_CVD_HARD FINNGEN NA 2022-01-24 Hard cardiovascular diseases cardiovascular disease Cardiovascular Disease
rs4299376 3618 5.58e-98 0.28296 1.32705207867235 255750 FINNGEN_R6_CHOLELITH_BROAD FINNGEN NA 2022-01-24 "Cholelithiasis, broad definition with cholecystitis" gastrointestinal disease Gastrointestinal Disease
rs4299376 3618 0.00126 -0.04945 0.95175274458402 260405 FINNGEN_R6_I9_DOAAC FINNGEN NA 2022-01-24 "Diseases of arteries, arterioles and capillaries" cardiovascular disease Cardiovascular Disease
rs4299376 3618 2.2e-05 -0.05182 0.949499761418972 260405 FINNGEN_R6_I9_ISCHHEART FINNGEN NA 2022-01-24 Ischemic heart diseases cardiovascular disease Cardiovascular Disease
rs4299376 3618 0.000708 -0.07001 0.932384496014369 147944 FINNGEN_R6_FG_DOAAC FINNGEN NA 2022-01-24 "Diseases of arteries, arterioles and capillaries (FINNGEN)" cardiovascular disease Cardiovascular Disease
rs4299376 3618 3.5e-05 -0.00232176 0.997680933200024 484598 GCST90038605 GCST PMID:33959723 2021-04-08 Cardiac problem cardiovascular disease Cardiovascular Disease
rs4299376 3618 0.0009459 -0.0526294 0.948731547250293 86995 GCST000998 GCST PMID:21378990 2011-03-06 Coronary heart disease cardiovascular disease Cardiovascular Disease
rs4299376 3618 0.00108 0.09687 1.10171714108276 201387 FINNGEN_R6_M13_ADHCAPSULITIS FINNGEN NA 2022-01-24 Adhesive capsulitis of shoulder musculoskeletal or connective tissue disease Musculoskeletal Or Connective Tissue Disease
rs4299376 3618 9.81e-08 -0.043383605980532 0.957544 639221 GCST011365 GCST PMID:33532862 2021-02-03 Myocardial infarction cardiovascular disease Cardiovascular Disease
rs4299376 3618 1.4e-81 0.23308 1.26248247388534 260405 FINNGEN_R6_K11_GALLBILPANC FINNGEN NA 2022-01-24 "Disorders of gallbladder, biliary tract and pancreas" pancreas disease Pancreas Disease
rs4299376 3618 3.49e-06 0.06306 1.06509074275875 258873 FINNGEN_R6_K11_APPENDACUT FINNGEN NA 2022-01-24 Acute appendicitis gastrointestinal disease Gastrointestinal Disease
rs4299376 3618 1.2e-15 -0.00777201 0.992258113977916 484598 GCST90038595 GCST PMID:33959723 2021-04-08 Cardiovascular disease cardiovascular disease Cardiovascular Disease
rs4299376 3618 1.71e-08 -0.07793 0.925029176319613 251149 FINNGEN_R6_I9_CORATHER FINNGEN NA 2022-01-24 Coronary atherosclerosis cardiovascular disease Cardiovascular Disease
rs4299376 3618 0.00332 -0.05239 0.948958700771897 236856 FINNGEN_R6_I9_MI_STRICT FINNGEN NA 2022-01-24 "Myocardial infarction, strict" cardiovascular disease Cardiovascular Disease
rs4299376 3618 0.0045 0.05037 1.05166013865007 260405 FINNGEN_R6_M13_ARTHTROSIS_COX_PRIM_ICD10 FINNGEN NA 2022-01-24 "Coxarthrosis, primary" musculoskeletal or connective tissue disease Musculoskeletal Or Connective Tissue Disease
rs4299376 3618 0.0012 -0.00295263 0.99705172472494 484598 GCST90038604 GCST PMID:33959723 2021-04-08 Hypertension cardiovascular disease Cardiovascular Disease
rs4299376 3618 0.0048 -0.000912456 0.99908796016139 484598 GCST90038610 GCST PMID:33959723 2021-04-08 Myocardial infarction cardiovascular disease Cardiovascular Disease
rs4299376 3618 0.000401 -0.05044 0.950810975619439 260405 FINNGEN_R6_I9_CHD FINNGEN NA 2022-01-24 Major coronary heart disease event cardiovascular disease Cardiovascular Disease
rs4299376 3618 0.0018 -0.05349 0.947915420110609 238338 FINNGEN_R6_I9_MI FINNGEN NA 2022-01-24 Myocardial infarction cardiovascular disease Cardiovascular Disease
rs4299376 3618 1.49e-09 0.04543 1.04647774860762 260405 FINNGEN_R6_K11_GIDISEASES FINNGEN NA 2022-01-24 Gastrointestinal diseases gastrointestinal disease Gastrointestinal Disease
rs4299376 3618 8.6e-62 0.00477898 1.00479041753758 484598 GCST90038628 GCST PMID:33959723 2021-04-08 Gallbladder disease gastrointestinal disease Gastrointestinal Disease
rs4299376 3618 1.1e-08 0.00455892 1.00456932768571 484598 GCST90038597 GCST PMID:33959723 2021-04-08 Gastrointestinal or abdominal disease gastrointestinal disease Gastrointestinal Disease
rs4299376 3618 0.004 0.05065 1.05195464471781 186533 FINNGEN_R6_M13_ARTHTROSIS_COX FINNGEN NA 2022-01-24 "Coxarthrosis," musculoskeletal or connective tissue disease Musculoskeletal Or Connective Tissue Disease
rs4299376 3618 1.12e-06 0.06403 1.06612438201321 260405 FINNGEN_R6_K11_APPENDIX FINNGEN NA 2022-01-24 Diseases of appendix gastrointestinal disease Gastrointestinal Disease
rs4299376 3618 0.00408 -0.10479 0.900513610589554 233845 FINNGEN_R6_E4_LIPOPROTNAS FINNGEN NA 2022-01-24 "Disorder of lipoprotein metabolism, unspecified" genetic, familial or congenital disease Genetic, Familial Or Congenital Disease
rs4299376 3618 2.695e-16 -0.0471 0.95399199362089 296525 GCST005194 GCST PMID:29212778 2017-12-06 Coronary artery disease cardiovascular disease Cardiovascular Disease
rs4953149 3618 0.00392 0.02532 1.02564327386473 260405 FINNGEN_R6_J10_PNEUMONIA FINNGEN NA 2022-01-24 All pneumoniae infectious disease Infectious Disease
rs4953149 3618 0.000683 0.04718 1.04831068802189 245120 FINNGEN_R6_G6_CARPTU FINNGEN NA 2022-01-24 Carpal tunnel syndrome nervous system disease Nervous System Disease
rs4953149 3618 0.00354 -0.16669 0.846461973880796 255114 FINNGEN_R6_F5_BULIMIA FINNGEN NA 2022-01-24 Bulimia nervosa (incl. atypical) nervous system disease Nervous System Disease
rs4953149 3618 0.000983 0.043 1.04393789485061 260405 FINNGEN_R6_F5_SUBSTANCE FINNGEN NA 2022-01-24 Mental and behavioural disorders due to psychoctive substance use nervous system disease Nervous System Disease
rs4953149 3618 0.000733 0.04742 1.04856231278077 257955 FINNGEN_R6_F5_ALCOHOL FINNGEN NA 2022-01-24 Mental and behavioural disorders due to alcohol nervous system disease Nervous System Disease
rs4953149 3618 0.00268 0.05942 1.06122085991475 147061 FINNGEN_R6_O15_COMPLIC_PUERP FINNGEN NA 2022-01-24 Complications predominantly related to the puerperium pregnancy or perinatal disease Pregnancy Or Perinatal Disease
rs4953149 3618 0.00038 -0.00150184 0.998499287197332 484598 GCST90038640 GCST PMID:33959723 2021-04-08 Eye or eyelid problem disease of visual system Disease Of Visual System
rs4953149 3618 0.000210834328635 -0.0411313886007 0.959703027625889 127265 GCST009722 GCST PMID:31959993 2020-01-20 Glaucoma (multi-trait analysis) disease of visual system Disease Of Visual System
rs4953149 3618 0.004 -0.026 0.974335089608749 14831 GCST90016610 GCST PMID:33686288 2021-03-08 Crohn's disease vs rheumatoid arthritis (ordinary least squares (OLS)) gastrointestinal disease Gastrointestinal Disease
rs4953149 3618 0.00185 0.036 1.03665584649092 165842 FINNGEN_R6_FG_DISVEINLYMPH FINNGEN NA 2022-01-24 "Diseases of veins, lymphatic vessels and lymph nodes, not elsewhere classified (FINNGEN)" cardiovascular disease Cardiovascular Disease
rs4953149 3618 0.000714 0.44252 1.55662497500189 260405 FINNGEN_R6_EPISEIZALCO FINNGEN NA 2022-01-24 Epileptic seizures related to alcohol nervous system disease Nervous System Disease
rs4953149 3618 0.0015 -0.00257507 0.997428242648708 484598 GCST90038600 GCST PMID:33959723 2021-04-08 Neurological, eye or psychiatric disease disease of visual system Disease Of Visual System
rs4953149 3618 0.004 -0.00143271 0.998568315839004 484598 GCST90038650 GCST PMID:33959723 2021-04-08 Depression nervous system disease Nervous System Disease
rs4953149 3618 0.00452 0.05045 1.05174427482656 112979 FINNGEN_R6_O15_CONCEPT_ABNORM FINNGEN NA 2022-01-24 Other abnormal products of conception pregnancy or perinatal disease Pregnancy Or Perinatal Disease
rs4953149 3618 0.00183 0.01948 1.01967097323726 260405 FINNGEN_R6_K11_GIDISEASES FINNGEN NA 2022-01-24 Gastrointestinal diseases gastrointestinal disease Gastrointestinal Disease
rs4953149 3618 8e-04 -0.000857523 0.999142844567774 484598 GCST90038649 GCST PMID:33959723 2021-04-08 Cataracts disease of visual system Disease Of Visual System
rs782587 3618 0.0046 -0.06758 0.934652945389427 217292 FINNGEN_R6_DM_NEPHROPATHY_EXMORE FINNGEN NA 2022-01-24 Diabetic nephropathy (more control exclusions) urinary system disease Urinary System Disease
rs782587 3618 0.00422 -0.08412 0.919320930964034 258019 FINNGEN_R6_AB1_CANDIDIASIS FINNGEN NA 2022-01-24 Candidiasis infectious disease Infectious Disease
rs782587 3618 0.00385 0.18896 1.20799263181122 214786 FINNGEN_R6_DM_RET_VEIN_OCCLU FINNGEN NA 2022-01-24 Retinal vein occlusion (central or branch) disease of visual system Disease Of Visual System
rs782587 3618 0.00269 0.09857 1.10359165310637 243112 FINNGEN_R6_H7_RETIVASCOCCLUSION FINNGEN NA 2022-01-24 Retinal vascular occlusion disease of visual system Disease Of Visual System
rs782587 3618 0.0027 0.000428258 1.00042834971555 484598 GCST90038642 GCST PMID:33959723 2021-04-08 Nervous system infection infectious disease Infectious Disease
rs782587 3618 0.00196 -0.04103 0.959800335505819 260405 FINNGEN_R6_RX_CROHN_2NDLINE FINNGEN NA 2022-01-24 Second line medication for Crohns disease gastrointestinal disease Gastrointestinal Disease
rs782587 3618 0.00282 -0.07057 0.931862506867203 253692 FINNGEN_R6_DM_NEPHROPATHY FINNGEN NA 2022-01-24 Diabetic nephropathy urinary system disease Urinary System Disease
rs782587 3618 0.000544 -0.13221 0.876156982792373 260405 FINNGEN_R6_ALCODELIRIUM FINNGEN NA 2022-01-24 Alcohol withdrawal state with delirium nervous system disease Nervous System Disease
rs782587 3618 0.000411 0.13162 1.1406747804835 242682 FINNGEN_R6_H7_RETVASCNAS FINNGEN NA 2022-01-24 Other and unspecified vascular occlusions disease of visual system Disease Of Visual System
rs782587 3618 0.00344 -0.1757 0.838869606473658 241936 FINNGEN_R6_H7_ECTROPION FINNGEN NA 2022-01-24 Ectropion of eyelid disease of visual system Disease Of Visual System
rs782587 3618 0.004966 0.0214 1.02163062216684 417596 GCST007092 GCST PMID:30664745 2019-01-21 Osteoarthritis of the hip or knee musculoskeletal or connective tissue disease Musculoskeletal Or Connective Tissue Disease
rs782587 3618 0.00082 -0.000933995 0.999066441037567 484598 GCST90038676 GCST PMID:33959723 2021-04-08 Infection infectious disease Infectious Disease
rs782587 3618 0.00281 -0.0299 0.970542582954252 260405 FINNGEN_R6_D3_BLOOD FINNGEN NA 2022-01-24 Diseases of the blood and blood-forming organs and certain disorders involving the immune mechanism immune system disease Immune System Disease
rs782587 3618 0.002 0.10014 1.10532565283536 243174 FINNGEN_R6_H7_RETINAVASC FINNGEN NA 2022-01-24 Retinal vascular disorders disease of visual system Disease Of Visual System
rs782587 3618 0.003 0.10687 1.11278958243013 250844 FINNGEN_R6_H8_OTOSCLE FINNGEN NA 2022-01-24 Otosclerosis disease of ear Disease Of Ear
rs782587 3618 0.0018 0.00262103 1.00262446790209 484598 GCST90038604 GCST PMID:33959723 2021-04-08 Hypertension cardiovascular disease Cardiovascular Disease
rs782587 3618 1.77250665288e-05 -0.0451557581632 0.955848589017243 127265 GCST009722 GCST PMID:31959993 2020-01-20 Glaucoma (multi-trait analysis) disease of visual system Disease Of Visual System
rs782587 3618 0.00175 -0.05793 0.943716005245115 167839 FINNGEN_R6_NEURODEGOTH FINNGEN NA 2022-01-24 Other degenerative diseases of the nervous system nervous system disease Nervous System Disease
rs782587 3618 0.00434161 -0.0268758 0.973482140498205 113006 GCST004695 GCST PMID:28604731 2017-06-12 Insomnia complaints nervous system disease Nervous System Disease
rs1427407 3618 6e-04 0.12268 1.13052259582789 260405 FINNGEN_R6_DENTAL_TMD_FIBRO FINNGEN NA 2022-01-24 TMD muscular pain lnked with fibromyalgia musculoskeletal or connective tissue disease Musculoskeletal Or Connective Tissue Disease
rs1427407 3618 0.00286 0.07127 1.0738711319349 147944 FINNGEN_R6_FG_DOAAC FINNGEN NA 2022-01-24 "Diseases of arteries, arterioles and capillaries (FINNGEN)" cardiovascular disease Cardiovascular Disease
rs1427407 3618 0.000923 -0.29684 0.743162908915388 161531 FINNGEN_R6_ST19_TRAUMAT_SUBAR_HAEMORRHAGE FINNGEN NA 2022-01-24 Traumatic subarachnoid haemorrhage cardiovascular disease Cardiovascular Disease
rs1427407 3618 0.002105 -0.0163 0.98383212614057 944133 GCST90014033 GCST PMID:33888516 2021-04-22 Haemorrhoidal disease cardiovascular disease Cardiovascular Disease
rs1427407 3618 0.0035 -0.0487901641694321 0.952380952380952 69033 GCST005047 GCST PMID:22885922 2012-09-01 Type 2 diabetes pancreas disease Pancreas Disease
rs1427407 3618 0.00323 0.10328 1.10880183012747 157367 FINNGEN_R6_TEMPOROMANDIB FINNGEN NA 2022-01-24 Temporomandibular joint disorders musculoskeletal or connective tissue disease Musculoskeletal Or Connective Tissue Disease
rs1427407 3618 0.00264 -0.30632 0.736151013436848 123493 FINNGEN_R6_O15_PLAC_PREMAT_SEPAR FINNGEN NA 2022-01-24 Premature separation of placenta [abruptio placentae] pregnancy or perinatal disease Pregnancy Or Perinatal Disease
rs1427407 3618 0.00381 0.07631 1.07929710440478 260405 FINNGEN_R6_DENTAL_TMD FINNGEN NA 2022-01-24 TMD related pain musculoskeletal or connective tissue disease Musculoskeletal Or Connective Tissue Disease
rs1427407 3618 0.0039 -0.51813 0.595633341532602 258164 FINNGEN_R6_Z21_ASYMP_HUMAN_IMMUNODEFICIENCY_VIRUS_HIV_INFECTION_STATUS FINNGEN NA 2022-01-24 Asymptomatic human immunodeficiency virus [HIV] infection status infectious disease Infectious Disease
rs1427407 3618 0.00252 -0.22821 0.795957091294199 146950 FINNGEN_R6_OSTPOPATFRCTURE_POSTEMENO FINNGEN NA 2022-01-24 Postmenopausal osteoporosis with pathological fracture musculoskeletal or connective tissue disease Musculoskeletal Or Connective Tissue Disease
rs72538440 3618 0.00438 -0.10781 0.897798161876961 251199 FINNGEN_R6_ULCERRECT FINNGEN NA 2022-01-24 Ulcerative rectosigmoiditis gastrointestinal disease Gastrointestinal Disease
rs72538440 3618 0.000608 0.09461 1.09923007179079 234183 FINNGEN_R6_G6_ROOTPLEXOTHUNS FINNGEN NA 2022-01-24 "Other and unspecified nerve root and plexus disorders, also in other diseases" nervous system disease Nervous System Disease
rs72538440 3618 0.00273 0.30053 1.35057442236519 256837 FINNGEN_R6_D3_SPLEENDISEASE FINNGEN NA 2022-01-24 Diseases of spleen gastrointestinal disease Gastrointestinal Disease
rs72538440 3618 0.00254 0.11141 1.11785313269615 217524 FINNGEN_R6_K11_ABSCANAL FINNGEN NA 2022-01-24 Abscess of anal and rectal regions infectious disease Infectious Disease
rs72538440 3618 0.00268 -0.17731 0.837520113040951 133469 FINNGEN_R6_N14_OTHINFVAGVULV FINNGEN NA 2022-01-24 Other inflammation of vagina/vulva reproductive system or breast disease Reproductive System Or Breast Disease
rs72538440 3618 0.00422 0.3272 1.38707886521362 258857 FINNGEN_R6_AB1_OTHER_BACT_INOTHER FINNGEN NA 2022-01-24 Other bacterial agents as the cause of diseases classified to other chapters infectious disease Infectious Disease
rs2861355 3618 0.0024 -0.00120862 0.99879211008699 484598 GCST90038632 GCST PMID:33959723 2021-04-08 Bladder problem (not cancer) urinary system disease Urinary System Disease
rs2861355 3618 0.00133 -0.24121 0.785676616973399 175349 FINNGEN_R6_M13_PSORIARTH FINNGEN NA 2022-01-24 Psoriatic arthropathies musculoskeletal or connective tissue disease Musculoskeletal Or Connective Tissue Disease
rs2861355 3618 0.0036 0.54291 1.72100771486549 236442 FINNGEN_R6_L12_ERYT_INTERTRIG FINNGEN NA 2022-01-24 Erythema intertrigo integumentary system disease Integumentary System Disease
rs2861355 3618 0.00366 0.84057 2.31768768232318 256046 FINNGEN_R6_F5_HALLUCIN FINNGEN NA 2022-01-24 Mental and behavioural disorders due to hallucinogens nervous system disease Nervous System Disease
rs2861355 3618 0.00246 0.21028 1.23402353817822 238242 FINNGEN_R6_L12_INFECT_DERM FINNGEN NA 2022-01-24 Infective dermatitis integumentary system disease Integumentary System Disease
rs2861355 3618 0.004093 0.10113 1.1064204670753 1887658 GCST011081 GCST PMID:32404885 2020-05-13 COVID-19 (hospitalized vs population) RELEASE 5 infectious disease Infectious Disease
rs2861355 3618 0.0028 -0.13475 0.873934367971854 257944 FINNGEN_R6_L12_PSORIASIS FINNGEN NA 2022-01-24 Psoriasis integumentary system disease Integumentary System Disease
rs2861355 3618 0.00128 0.23134 1.26028766441876 163040 FINNGEN_R6_ST19_TRAUMAT_SUBDU_HAEMORRHAGE FINNGEN NA 2022-01-24 Traumatic subdural haemorrhage cardiovascular disease Cardiovascular Disease
rs2861355 3618 0.003506 0.0301 1.03055758455936 296525 GCST005194 GCST PMID:29212778 2017-12-06 Coronary artery disease cardiovascular disease Cardiovascular Disease
rs2861355 3618 0.00491 -0.21687 0.805034617002964 260405 FINNGEN_R6_M13_PSORIARTH_ICD10 FINNGEN NA 2022-01-24 "Psoriatic arthropathies, ICD10" musculoskeletal or connective tissue disease Musculoskeletal Or Connective Tissue Disease
rs2861355 3618 0.00382 0.06752 1.06985165641706 235230 FINNGEN_R6_E4_HYTHY_AI_STRICT FINNGEN NA 2022-01-24 "Hypothyroidism, strict autoimmune" endocrine system disease Endocrine System Disease
rs2861355 3618 0.00446 -0.19632 0.821749232845627 206033 FINNGEN_R6_PSOR_ENTE_ARTHR FINNGEN NA 2022-01-24 Psoriatic and enteropathic arthropathies musculoskeletal or connective tissue disease Musculoskeletal Or Connective Tissue Disease
rs2861355 3618 0.0035 0.00546096 1.00547589822203 484598 GCST90038595 GCST PMID:33959723 2021-04-08 Cardiovascular disease cardiovascular disease Cardiovascular Disease
rs72836348 3618 8.86e-05 0.11701 1.12413067094104 165372 FINNGEN_R6_ASTHMA_PNEUMONIA_AND_SEPSIS FINNGEN NA 2022-01-24 Asthma-related pneumonia or sepsis infectious disease Infectious Disease
rs72836348 3618 0.000115 0.11529 1.12219882804817 165357 FINNGEN_R6_ASTHMA_PNEUMONIA FINNGEN NA 2022-01-24 Asthma-related pneumonia infectious disease Infectious Disease
rs72836348 3618 0.00256 0.20202 1.22387248531629 247826 FINNGEN_R6_L12_LICHENSCLERATROPH FINNGEN NA 2022-01-24 Lichen sclerosus et atrophicus integumentary system disease Integumentary System Disease
rs72836348 3618 0.00289 0.2887 1.33469126108307 247882 FINNGEN_R6_ASTHMA_SEPTICHE_PNEUMONIA FINNGEN NA 2022-01-24 Pneumonia derived septichemia infectious disease Infectious Disease
rs72836348 3618 0.00289 0.2887 1.33469126108307 247882 FINNGEN_R6_SEPTICHE_PNEUMONIA FINNGEN NA 2022-01-24 Pneumonia derived septichemia infectious disease Infectious Disease
rs72836348 3618 0.00276 0.67334 1.96077538577765 260117 FINNGEN_R6_AB1_TOXOPLASMOSIS FINNGEN NA 2022-01-24 Toxoplasmosis infectious disease Infectious Disease
rs72836348 3618 0.00055 -0.00370119 0.996305650961206 484598 GCST90038599 GCST PMID:33959723 2021-04-08 Diabetes or endocrine disease pancreas disease Pancreas Disease
rs72836348 3618 0.00168 0.06647 1.06872890172719 154248 FINNGEN_R6_I9_HEARTFAIL_AND_ANTIHYPERT FINNGEN NA 2022-01-24 Heart failure and antihypertensive medication cardiovascular disease Cardiovascular Disease
rs72836348 3618 2.49e-05 0.08981 1.0939664103399 260405 FINNGEN_R6_RX_CROHN_2NDLINE FINNGEN NA 2022-01-24 Second line medication for Crohns disease gastrointestinal disease Gastrointestinal Disease
rs72836348 3618 0.00349 0.04363 1.04459578293736 252529 FINNGEN_R6_J10_PNEUMONAS FINNGEN NA 2022-01-24 "Pneumonia, organism unsepcified" infectious disease Infectious Disease
rs72836348 3618 0.000577 0.09044 1.09465582632165 167692 FINNGEN_R6_ASTHMA_ACUTE_RESPIRATORY_INFECTIONS FINNGEN NA 2022-01-24 Asthma-related acute respiratory infections infectious disease Infectious Disease
rs72836348 3618 0.00117 0.03243 1.03296158330233 260405 FINNGEN_R6_K11_GIDISEASES FINNGEN NA 2022-01-24 Gastrointestinal diseases gastrointestinal disease Gastrointestinal Disease
rs72836348 3618 0.00176 0.10298 1.10846923946952 255054 FINNGEN_R6_K11_ULCER FINNGEN NA 2022-01-24 Ulcerative colitis gastrointestinal disease Gastrointestinal Disease
rs72836348 3618 0.0039 -0.08865 0.915165825566032 260078 FINNGEN_R6_ATOPIC_STRICT FINNGEN NA 2022-01-24 "Atopic  dermatitis, strict definition" integumentary system disease Integumentary System Disease
rs72836348 3618 0.00183 0.13177 1.1408458945338 163040 FINNGEN_R6_ABDOM_HERNIA_POSTOP FINNGEN NA 2022-01-24 "Hernia of abodminal wall, postoperative" gastrointestinal disease Gastrointestinal Disease
rs72836348 3618 0.000251 -0.0487397154419905 0.952429 639221 GCST011365 GCST PMID:33532862 2021-02-03 Myocardial infarction cardiovascular disease Cardiovascular Disease
rs72836348 3618 1.1e-06 0.00523481 1.00524853555765 484598 GCST90038616 GCST PMID:33959723 2021-04-08 Asthma respiratory or thoracic disease Respiratory Or Thoracic Disease
rs72836348 3618 0.00204 0.80252 2.23115636410946 248813 FINNGEN_R6_H7_CORNEALOEDEMA FINNGEN NA 2022-01-24 Other corneal oedema disease of visual system Disease Of Visual System
rs72836348 3618 0.002953 0.0789 1.08209610704895 40266 GCST004132 GCST PMID:28067908 2017-01-09 Crohn's disease gastrointestinal disease Gastrointestinal Disease
rs72836348 3618 1.556e-05 0.1131 1.11974390174023 45975 GCST004133 GCST PMID:28067908 2017-01-09 Ulcerative colitis gastrointestinal disease Gastrointestinal Disease
rs72836348 3618 0.00255 -0.09071 0.913282524431533 242769 FINNGEN_R6_ATOPIC_STRICT_REIMB FINNGEN NA 2022-01-24 "Atopic dermatitis, strict definition with reimbursement" integumentary system disease Integumentary System Disease
rs72836348 3618 9.93e-06 0.1526 1.16485894216473 204071 FINNGEN_R6_J10_PERITONSABSC FINNGEN NA 2022-01-24 Peritonsillar abscess infectious disease Infectious Disease
rs72836348 3618 0.00278 0.08602 1.08982812464966 260405 FINNGEN_R6_K11_IBD FINNGEN NA 2022-01-24 Inflammatory bowel disease gastrointestinal disease Gastrointestinal Disease
rs72836348 3618 0.00327 0.29204 1.3391565828313 260377 FINNGEN_R6_PNEUMO_SEPTHICHE FINNGEN NA 2022-01-24 Pneumococcal septichemia infectious disease Infectious Disease
rs72836348 3618 1.87e-05 0.61712 1.85358203103655 259769 FINNGEN_R6_L12_PEMPHIGOID_BULL FINNGEN NA 2022-01-24 Bullous pemphigoid integumentary system disease Integumentary System Disease
rs72836348 3618 0.00416 0.44498 1.56045898634085 160240 FINNGEN_R6_ESOSINOPHIL_DISEASE FINNGEN NA 2022-01-24 Eosinophilic disease (BM) immune system disease Immune System Disease
rs72836348 3618 0.0012 -0.00251244 0.997490713535801 484598 GCST90038637 GCST PMID:33959723 2021-04-08 Hypothyroidism or myxedema endocrine system disease Endocrine System Disease
rs72836348 3618 0.0001546 -0.1 0.90483741803596 70127 GCST005413 GCST PMID:29358691 2018-01-22 Type 2 diabetes pancreas disease Pancreas Disease
rs72836348 3618 2.45e-16 0.14222 1.15283024329408 244792 FINNGEN_R6_J10_ASTHMACOPDKELA FINNGEN NA 2022-01-24 Asthma/COPD (KELA code 203) respiratory or thoracic disease Respiratory Or Thoracic Disease
rs72836348 3618 0.000319 -0.0854 0.918144952958883 236856 FINNGEN_R6_I9_MI_STRICT FINNGEN NA 2022-01-24 "Myocardial infarction, strict" cardiovascular disease Cardiovascular Disease
rs72836348 3618 3.76e-09 0.07349 1.07625777404034 260405 FINNGEN_R6_RX_CROHN_1STLINE FINNGEN NA 2022-01-24 First line medication for Crohns disease gastrointestinal disease Gastrointestinal Disease
rs72836348 3618 5.5e-08 0.13945 1.14964132221488 260405 FINNGEN_R6_ABDOM_HERNIA FINNGEN NA 2022-01-24 Hernia of abodminal wall gastrointestinal disease Gastrointestinal Disease
rs72836348 3618 0.00415 -0.21201 0.808956607959972 245897 FINNGEN_R6_I9_ARTEMBTHR FINNGEN NA 2022-01-24 Arterial embolism and thrombosis cardiovascular disease Cardiovascular Disease
rs72836348 3618 0.00232994 0.139761942375159 1.15 14267 GCST003155 GCST PMID:26502338 2015-10-26 Systemic lupus erythematosus urinary system disease Urinary System Disease
rs72836348 3618 0.00232994 0.139761942375159 1.15 14267 GCST003156 GCST PMID:26502338 2015-10-26 Systemic lupus erythematosus urinary system disease Urinary System Disease
rs72836348 3618 0.00416 0.05954 1.06134821405903 221047 FINNGEN_R6_I9_NONISCHCARDMYOP FINNGEN NA 2022-01-24 Non-ischemic cardiomyopathy cardiovascular disease Cardiovascular Disease
rs72836348 3618 5.27e-11 0.09183 1.09617845590264 260405 FINNGEN_R6_J10_LOWCHRON FINNGEN NA 2022-01-24 Chronic lower respiratory diseases respiratory or thoracic disease Respiratory Or Thoracic Disease
rs72836348 3618 2.891e-06 0.3001 1.34999380020628 7979 GCST010005 GCST PMID:32231244 2020-03-30 Membranous nephropathy urinary system disease Urinary System Disease
rs72836348 3618 9.51e-06 0.04377 1.04474203658448 260405 FINNGEN_R6_J10_RESPIRATORY FINNGEN NA 2022-01-24 Diseases of the respiratory system respiratory or thoracic disease Respiratory Or Thoracic Disease
rs72836348 3618 0.00078 0.22024 1.2463758248926 250942 FINNGEN_R6_CHRONNAS FINNGEN NA 2022-01-24 Chron's disease NAS gastrointestinal disease Gastrointestinal Disease
rs72836348 3618 0.000609 0.23945 1.27055015552992 258146 FINNGEN_R6_BACT_INTEST_INFECTION_NOS FINNGEN NA 2022-01-24 Other specified/unspecified bacterial intestinal infections infectious disease Infectious Disease
rs72836348 3618 0.00468 0.33953 1.40428742034818 258570 FINNGEN_R6_G6_PARDIPLE FINNGEN NA 2022-01-24 "Paraplegia, diplegia of upper limbs" nervous system disease Nervous System Disease
rs72836348 3618 0.00072 -0.0615207178396831 0.940333463859665 471717 GCST011364 GCST PMID:33532862 2021-02-03 Myocardial infarction cardiovascular disease Cardiovascular Disease
rs72836348 3618 0.0014 0.00117029 1.00117097505655 484598 GCST90038685 GCST PMID:33959723 2021-04-08 Rheumatoid arthritis musculoskeletal or connective tissue disease Musculoskeletal Or Connective Tissue Disease
rs72836348 3618 0.00076 0.00107632 1.00107689944024 484598 GCST90038683 GCST PMID:33959723 2021-04-08 Inflammatory bowel disease gastrointestinal disease Gastrointestinal Disease
rs72836348 3618 3.75676156541677e-07 0.0552260447187641 1.05677946709625 408422 GCST90014325 GCST PMID:34103634 2021-06-08 Asthma respiratory or thoracic disease Respiratory Or Thoracic Disease
rs72836348 3618 0.000287 0.04232 1.04322825838586 260405 FINNGEN_R6_J10_UPPERDIS FINNGEN NA 2022-01-24 Other diseases of upper respiratory tract respiratory or thoracic disease Respiratory Or Thoracic Disease
rs72836348 3618 0.000616 0.04258 1.04349953299721 260405 FINNGEN_R6_RHEUMA_ENDPOINTS FINNGEN NA 2022-01-24 Finngen Rheumatological endpoints musculoskeletal or connective tissue disease Musculoskeletal Or Connective Tissue Disease
rs72836348 3618 0.00408 -0.13989 0.86945387006451 259806 FINNGEN_R6_J10_OTHERINSTPULM FINNGEN NA 2022-01-24 Other insterstitial pulmonary diseases respiratory or thoracic disease Respiratory Or Thoracic Disease
rs72836348 3618 0.00426 -0.13955 0.869749534640461 235391 FINNGEN_R6_ILD FINNGEN NA 2022-01-24 Interstitial lung disease respiratory or thoracic disease Respiratory Or Thoracic Disease
rs72836348 3618 0.0031 -0.00148077 0.998520325798954 484598 GCST90038610 GCST PMID:33959723 2021-04-08 Myocardial infarction cardiovascular disease Cardiovascular Disease
rs72836348 3618 1.748e-06 0.0978 1.10274221460927 59957 GCST004131 GCST PMID:28067908 2017-01-09 Inflammatory bowel disease gastrointestinal disease Gastrointestinal Disease
rs72836348 3618 0.00104 -0.07478 0.927947612348584 238338 FINNGEN_R6_I9_MI FINNGEN NA 2022-01-24 Myocardial infarction cardiovascular disease Cardiovascular Disease
rs72836348 3618 0.00303 0.05588 1.05747077962896 192589 FINNGEN_R6_M13_POLYARTHROPATHIES FINNGEN NA 2022-01-24 Polyarthropathies musculoskeletal or connective tissue disease Musculoskeletal Or Connective Tissue Disease
rs72836348 3618 5.18e-06 0.57883 1.78394998776348 259848 FINNGEN_R6_L12_PEMPHIGOID FINNGEN NA 2022-01-24 Pemphigoid integumentary system disease Integumentary System Disease
rs6734238 3618 0.000344 -0.18013 0.835161633341516 82562 FINNGEN_R6_N14_OTHNONINFCERVIX FINNGEN NA 2022-01-24 Other noninflammatory disorders of cervix uteri reproductive system or breast disease Reproductive System Or Breast Disease
rs6734238 3618 0.000135 -0.0291754957128789 0.971246 639221 GCST011365 GCST PMID:33532862 2021-02-03 Myocardial infarction cardiovascular disease Cardiovascular Disease
rs6734238 3618 0.00443 0.14564 1.15677967240041 232566 FINNGEN_R6_K11_PANCOTH FINNGEN NA 2022-01-24 Other diseases of pancreas pancreas disease Pancreas Disease
rs6734238 3618 2.7e-06 0.00113639 1.00113703593577 484598 GCST90038687 GCST PMID:33959723 2021-04-08 Gout musculoskeletal or connective tissue disease Musculoskeletal Or Connective Tissue Disease
rs6734238 3618 0.00329 0.02475 1.02505882378273 260405 FINNGEN_R6_RX_CROHN_1STLINE FINNGEN NA 2022-01-24 First line medication for Crohns disease gastrointestinal disease Gastrointestinal Disease
rs6734238 3618 0.00255 0.06563 1.06783154639174 260341 FINNGEN_R6_RHEUMA_SEROPOS_OTH FINNGEN NA 2022-01-24 Other/unspecified seropositiverheumatoid arthritis musculoskeletal or connective tissue disease Musculoskeletal Or Connective Tissue Disease
rs6734238 3618 0.000155 0.18991 1.20914077009078 251958 FINNGEN_R6_E4_ENDODIS FINNGEN NA 2022-01-24 Other endocrine disorders endocrine system disease Endocrine System Disease
rs6734238 3618 0.00390958 0.0676586484738149 1.07 25708 GCST000679 GCST PMID:20453842 2010-05-09 Rheumatoid arthritis musculoskeletal or connective tissue disease Musculoskeletal Or Connective Tissue Disease
rs6734238 3618 0.00251 0.06621 1.06845106833265 209654 FINNGEN_R6_RHEUMA_SEROPOS FINNGEN NA 2022-01-24 Seropositive rheumatoid arthritis musculoskeletal or connective tissue disease Musculoskeletal Or Connective Tissue Disease
rs6734238 3618 2.89e-05 0.10865 1.11477211181455 260405 FINNGEN_R6_D3_IMMUNEMECHANISM FINNGEN NA 2022-01-24 Certain disorders involving the immune mechanism immune system disease Immune System Disease
rs6734238 3618 0.000758 -0.13353 0.875001218547306 87285 FINNGEN_R6_N14_OTHPENIS FINNGEN NA 2022-01-24 Other disorders of penis reproductive system or breast disease Reproductive System Or Breast Disease
rs6734238 3618 0.000799 0.2377 1.26832863715327 244991 FINNGEN_R6_G6_SPINOTH FINNGEN NA 2022-01-24 Other diseases of spinal cord nervous system disease Nervous System Disease
rs6734238 3618 0.00172 0.06782 1.07017266006213 260403 FINNGEN_R6_RHEUMA_SEROPOS_WIDE FINNGEN NA 2022-01-24 "Seropositive rheumatoid arthritis, wide" musculoskeletal or connective tissue disease Musculoskeletal Or Connective Tissue Disease
rs6734238 3618 0.00134 0.23205 1.2611827863912 224046 FINNGEN_R6_J10_PNEUMONONBACT FINNGEN NA 2022-01-24 "Pneumonia due to other infectious organisms, not elsewhere classified" infectious disease Infectious Disease
rs6734238 3618 0.000174 0.05618 1.05778806845379 260405 FINNGEN_R6_H7_SCLERACORNEA FINNGEN NA 2022-01-24 "Disorders of sclera, cornea, iris and ciliary body" disease of visual system Disease Of Visual System
rs6734238 3618 0.00224 0.03878 1.03954175930436 192589 FINNGEN_R6_M13_POLYARTHROPATHIES FINNGEN NA 2022-01-24 Polyarthropathies musculoskeletal or connective tissue disease Musculoskeletal Or Connective Tissue Disease
rs6734238 3618 0.00159 0.07232 1.07499928880214 202777 FINNGEN_R6_M13_FIBROBLASTIC FINNGEN NA 2022-01-24 Fibroblastic disorders musculoskeletal or connective tissue disease Musculoskeletal Or Connective Tissue Disease
rs6734238 3618 0.00123 -0.16865 0.844804533234425 235386 FINNGEN_R6_AB1_CHOLERA FINNGEN NA 2022-01-24 Cholera infectious disease Infectious Disease
rs150474434 3618 0.00476 -0.32539 0.722245622915214 253884 FINNGEN_R6_M13_TEMPARTERIT FINNGEN NA 2022-01-24 Temporal arteritis cardiovascular disease Cardiovascular Disease
rs150474434 3618 0.0031 -0.00473026 0.995280910060463 484598 GCST90038595 GCST PMID:33959723 2021-04-08 Cardiovascular disease cardiovascular disease Cardiovascular Disease
rs150474434 3618 0.0001803 -0.0375 0.963194417720822 296525 GCST005194 GCST PMID:29212778 2017-12-06 Coronary artery disease cardiovascular disease Cardiovascular Disease
rs150474434 3618 0.00437 0.1696 1.18483082419158 138085 FINNGEN_R6_FG_OTH FINNGEN NA 2022-01-24 Other CVD (FINNGEN) cardiovascular disease Cardiovascular Disease
rs150474434 3618 0.003236 -0.0391379965743919 0.961618 639221 GCST011365 GCST PMID:33532862 2021-02-03 Myocardial infarction cardiovascular disease Cardiovascular Disease
rs150474434 3618 0.00478 -0.32568 0.722036202052062 259905 FINNGEN_R6_GIANT_CELL_TEMP_ARTERITIS FINNGEN NA 2022-01-24 Giant cell arteritis with polymyalgia rheumatica cardiovascular disease Cardiovascular Disease
rs150474434 3618 0.0048 0.00365471 1.00366139659597 484598 GCST90038600 GCST PMID:33959723 2021-04-08 Neurological, eye or psychiatric disease disease of visual system Disease Of Visual System
rs150474434 3618 0.00192 -0.09564 0.908791121990024 245732 FINNGEN_R6_I9_HEARTFAIL_AND_CHD FINNGEN NA 2022-01-24 Heart failure and coronary heart disease cardiovascular disease Cardiovascular Disease
rs150474434 3618 0.00387 -0.06164 0.940221305542054 251149 FINNGEN_R6_I9_CORATHER FINNGEN NA 2022-01-24 Coronary atherosclerosis cardiovascular disease Cardiovascular Disease
rs150474434 3618 0.000228 0.98366 2.67422601956195 258314 FINNGEN_R6_G6_TETRAPLE FINNGEN NA 2022-01-24 Tetraplegia nervous system disease Nervous System Disease
rs150474434 3618 0.00323 -0.06455 0.937489238628237 260405 FINNGEN_R6_I9_CHD FINNGEN NA 2022-01-24 Major coronary heart disease event cardiovascular disease Cardiovascular Disease
rs150474434 3618 0.00352 -0.24694 0.78118756337907 198740 FINNGEN_R6_M13_OLECRANONBURSITIS FINNGEN NA 2022-01-24 Olecranon bursitis musculoskeletal or connective tissue disease Musculoskeletal Or Connective Tissue Disease
rs150474434 3618 0.002 -0.0365153 0.964143342390337 547261 GCST005195 GCST PMID:29212778 2017-12-06 Coronary artery disease cardiovascular disease Cardiovascular Disease
rs150474434 3618 0.00466 0.16995 1.18524558755941 257616 FINNGEN_R6_AB1_DERMATOPHYTOSIS FINNGEN NA 2022-01-24 Dermatophytosis infectious disease Infectious Disease
rs150474434 3618 0.00251 0.3781 1.45950888646714 245449 FINNGEN_R6_H8_SUP_OTINAS FINNGEN NA 2022-01-24 "Suppurative otitis media, unspecified" disease of ear Disease Of Ear
rs17050272 3618 0.0026 -0.04417 0.956791289127477 250954 FINNGEN_R6_I9_TIA FINNGEN NA 2022-01-24 Transient ischemic attack cardiovascular disease Cardiovascular Disease
rs17050272 3618 0.000743 0.13756 1.14747055213979 216474 FINNGEN_R6_E4_DM2PERIPH FINNGEN NA 2022-01-24 Type 2 diabetes with peripheral circulatory complications cardiovascular disease Cardiovascular Disease
rs17050272 3618 0.00253 0.06979 1.0722829781833 229796 FINNGEN_R6_I9_PHLETHROM FINNGEN NA 2022-01-24 Phlebitis and thrombophlebitis (not including DVT) cardiovascular disease Cardiovascular Disease
rs17050272 3618 0.00495 0.30514 1.35681494380219 194463 FINNGEN_R6_M13_TIBIALCOLLATERAL FINNGEN NA 2022-01-24 Tibial collateral bursitis [Pellegrini-Stieda] musculoskeletal or connective tissue disease Musculoskeletal Or Connective Tissue Disease
rs17050272 3618 0.00077 0.14436 1.15529994164945 141693 FINNGEN_R6_E4_OVARDYS FINNGEN NA 2022-01-24 Ovarian dysfunction reproductive system or breast disease Reproductive System Or Breast Disease
rs17050272 3618 0.00351 -0.09876 0.905960112360951 175268 FINNGEN_R6_M13_REACTARTH FINNGEN NA 2022-01-24 Reactive arthropathies musculoskeletal or connective tissue disease Musculoskeletal Or Connective Tissue Disease
rs17050272 3618 2e-07 0.00234688 1.00234963607851 484598 GCST90038633 GCST PMID:33959723 2021-04-08 Diabetes pancreas disease Pancreas Disease
rs17050272 3618 0.00332 -0.1046 0.900684724430866 224432 FINNGEN_R6_I9_POSTAMI FINNGEN NA 2022-01-24 Status post-ami cardiovascular disease Cardiovascular Disease
rs17050272 3618 0.0011 -0.000615018 0.999385171084805 484598 GCST90038706 GCST PMID:33959723 2021-04-08 Fracture of pelvis or lower limb musculoskeletal or connective tissue disease Musculoskeletal Or Connective Tissue Disease
rs17050272 3618 0.0025 0.1551 1.16777473273972 141355 FINNGEN_R6_E4_PCOS FINNGEN NA 2022-01-24 Polycystic ovarian syndrome reproductive system or breast disease Reproductive System Or Breast Disease
rs17050272 3618 0.00335 0.19642 1.21703795394725 231764 FINNGEN_R6_G6_FACOTH FINNGEN NA 2022-01-24 Other facial nerve disorders nervous system disease Nervous System Disease
rs17050272 3618 0.00444 -0.07581 0.926992318368721 139645 FINNGEN_R6_N14_BENIGNMAMDYSP FINNGEN NA 2022-01-24 Benign mammary dysplasia reproductive system or breast disease Reproductive System Or Breast Disease
rs17050272 3618 0.000214 -0.21779 0.804294325741517 257223 FINNGEN_R6_D3_WHITEBLOODCELLNAS FINNGEN NA 2022-01-24 Other and unspecified disorders of white blood cells immune system disease Immune System Disease
rs17050272 3618 0.004 0.00181571 1.00181735939953 484598 GCST90038599 GCST PMID:33959723 2021-04-08 Diabetes or endocrine disease pancreas disease Pancreas Disease
rs17050272 3618 0.00437622859945349 0.0034028 1.00340859609637 322580 GCST005902 GCST PMID:29662059 2018-04-16 Depression (broad) nervous system disease Nervous System Disease
rs17050272 3618 0.00294 -0.04111 0.959723554550258 245120 FINNGEN_R6_G6_CARPTU FINNGEN NA 2022-01-24 Carpal tunnel syndrome nervous system disease Nervous System Disease
rs17050272 3618 0.00288 -0.04352 0.95741340563137 255347 FINNGEN_R6_G6_TIA FINNGEN NA 2022-01-24 Transient ischemic attack cardiovascular disease Cardiovascular Disease
rs840873 3618 0.00186 0.48084 1.61743247500146 259085 FINNGEN_R6_H7_OPTNERVNAS FINNGEN NA 2022-01-24 "Disorders of optic nerve, not elsewhere classified" disease of visual system Disease Of Visual System
rs840873 3618 0.00186 0.48038 1.61668862716108 259763 FINNGEN_R6_DM_AION FINNGEN NA 2022-01-24 AION (anterior ischemic optic neuropathy) disease of visual system Disease Of Visual System
rs840873 3618 0.00372 0.19717 1.21795107479023 260405 FINNGEN_R6_G6_NEUINFL FINNGEN NA 2022-01-24 Inflammatory diseases of the central nervous system nervous system disease Nervous System Disease
rs840873 3618 0.00118 0.17084 1.18630092568814 257194 FINNGEN_R6_G6_XTRAPYROTH FINNGEN NA 2022-01-24 Other extrapyramidal and movement disorders+ in other diseases nervous system disease Nervous System Disease
rs840873 3618 0.00449 -0.33778 0.713352208122212 236700 FINNGEN_R6_L12_FOODDERMAT FINNGEN NA 2022-01-24 Dermatitis due to ingested food integumentary system disease Integumentary System Disease
rs840873 3618 0.00417 0.05778 1.05948188405445 260405 FINNGEN_R6_K11_APPENDIX FINNGEN NA 2022-01-24 Diseases of appendix gastrointestinal disease Gastrointestinal Disease
rs840873 3618 0.00306 0.25969 1.29652810064996 259138 FINNGEN_R6_MENINGITIS FINNGEN NA 2022-01-24 Meningitis infectious disease Infectious Disease
rs840873 3618 0.00036 -0.11678 0.889780923435448 112979 FINNGEN_R6_O15_CONCEPT_ABNORM FINNGEN NA 2022-01-24 Other abnormal products of conception pregnancy or perinatal disease Pregnancy Or Perinatal Disease
rs840873 3618 0.00175 0.32083 1.37827125486328 260126 FINNGEN_R6_AB1_SCABIES FINNGEN NA 2022-01-24 Scabies infectious disease Infectious Disease
rs840873 3618 0.00189 0.34196 1.4077039882284 260405 FINNGEN_R6_GENERALI_SKIN_ERUPT_DRUGS_MEDICAM FINNGEN NA 2022-01-24 Generalized skin eruption due to drugs and medicaments integumentary system disease Integumentary System Disease
rs840873 3618 0.000248 0.60881 1.83824258801779 231572 FINNGEN_R6_G6_CAUSALGIA FINNGEN NA 2022-01-24 Causalgia nervous system disease Nervous System Disease
rs6754311 3618 9.19e-05 -0.04583 0.955204333125425 259404 FINNGEN_R6_G6_SLEEPAPNO FINNGEN NA 2022-01-24 Sleep apnoea respiratory or thoracic disease Respiratory Or Thoracic Disease
rs6754311 3618 3.78e-07 -0.05601 0.945529680546314 260405 FINNGEN_R6_M13_ARTHROSIS_KNEE_PRIM_ICD10 FINNGEN NA 2022-01-24 "Gonarthrosis,primary" musculoskeletal or connective tissue disease Musculoskeletal Or Connective Tissue Disease
rs6754311 3618 0.000368 -0.041 0.959829129947799 260405 FINNGEN_R6_G6_SLEEPAPNO_INCLAVO FINNGEN NA 2022-01-24 "Sleep apnoea, including avohilmo" respiratory or thoracic disease Respiratory Or Thoracic Disease
rs6754311 3618 6.81e-06 -0.06883 0.93348535910115 147061 FINNGEN_R6_O15_OEDEM_PROTUR_HYPERT FINNGEN NA 2022-01-24 "Oedema, proteinuria and hypertensive disorders in pregnancy, childbirth and the puerperium" pregnancy or perinatal disease Pregnancy Or Perinatal Disease
rs6754311 3618 3.22e-06 -0.02944 0.970989135241563 260405 FINNGEN_R6_K11_GIDISEASES FINNGEN NA 2022-01-24 Gastrointestinal diseases gastrointestinal disease Gastrointestinal Disease
rs6754311 3618 0.000305 -0.08296 0.920387962002304 197322 FINNGEN_R6_I9_HYPTENSHD FINNGEN NA 2022-01-24 Hypertensive Heart Disease cardiovascular disease Cardiovascular Disease
rs6754311 3618 0.0033 -0.11978 0.887115580678284 252303 FINNGEN_R6_L12_ACNE_VULGARIS FINNGEN NA 2022-01-24 Acne vulgaris integumentary system disease Integumentary System Disease
rs6754311 3618 0.00045 -0.28181 0.754417010148652 260405 FINNGEN_R6_K11_HYPO_ONLY FINNGEN NA 2022-01-24 Tooth agenesis EXCLUDE clefts and syndromes gastrointestinal disease Gastrointestinal Disease
rs6754311 3618 0.0024 0.00107471 1.00107528770773 484598 GCST90038652 GCST PMID:33959723 2021-04-08 Bone disorder musculoskeletal or connective tissue disease Musculoskeletal Or Connective Tissue Disease
rs6754311 3618 0.00267 -0.02196 0.978279365443215 260405 FINNGEN_R6_I9_CVD FINNGEN NA 2022-01-24 Cardiovascular diseases cardiovascular disease Cardiovascular Disease
rs6754311 3618 4.46e-06 -0.03643 0.964225587325139 260405 FINNGEN_R6_RX_ANTIHYP FINNGEN NA 2022-01-24 Antihypertensive medication - note that there are other indications cardiovascular disease Cardiovascular Disease
rs6754311 3618 0.000766 -0.05835 0.943319727747012 257198 FINNGEN_R6_M13_ARTHTROSIS_COX_PRIM_HIPSURG FINNGEN NA 2022-01-24 "Coxarthrosis, primary, with hip surgery" musculoskeletal or connective tissue disease Musculoskeletal Or Connective Tissue Disease
rs6754311 3618 0.000318 -0.02673 0.973624084541759 260405 FINNGEN_R6_FG_CVD FINNGEN NA 2022-01-24 Cardiovascular diseases (excluding rheumatic etc) cardiovascular disease Cardiovascular Disease
rs6754311 3618 0.000474 -0.13985 0.869488648914885 137692 FINNGEN_R6_O15_EXIST_HYPERT_COMPLIC FINNGEN NA 2022-01-24 "Pre-existing hypertension complicating pregnancy, childbirth and the puerperium" pregnancy or perinatal disease Pregnancy Or Perinatal Disease
rs6754311 3618 1.26e-57 1.14777 3.15115798635601 231919 FINNGEN_R6_E4_LACTONAS FINNGEN NA 2022-01-24 "Lactose intolerance, other/unspecified" gastrointestinal disease Gastrointestinal Disease
rs6754311 3618 0.00095 -0.2129 0.808236956871125 260405 FINNGEN_R6_K11_HYPODONTIA_INCLAVO FINNGEN NA 2022-01-24 "Hypodontia, including avohilmo" gastrointestinal disease Gastrointestinal Disease
rs6754311 3618 0.00357 0.27968 1.32270647853451 234987 FINNGEN_R6_AB1_OTHER_MYCOBAC FINNGEN NA 2022-01-24 Infection due to other mycobacteria infectious disease Infectious Disease
rs6754311 3618 0.00207 -0.40117 0.669536230203453 260405 FINNGEN_R6_DRUGADVERS_SYSTEMIC_LUPUS_ERYTHEMAT FINNGEN NA 2022-01-24 Drug-induced systemic lupus erythematosus musculoskeletal or connective tissue disease Musculoskeletal Or Connective Tissue Disease
rs6754311 3618 0.00271 0.0305 1.03096989004878 260405 FINNGEN_R6_H7_LENS FINNGEN NA 2022-01-24 Disorders of lens disease of visual system Disease Of Visual System
rs6754311 3618 0.0027 -0.04391 0.957040087204999 216916 FINNGEN_R6_COX_ARTHROSIS FINNGEN NA 2022-01-24 Coxarthrosis [arthrosis of hip](FG) musculoskeletal or connective tissue disease Musculoskeletal Or Connective Tissue Disease
rs6754311 3618 0.00147 -0.02752 0.972855225254377 260360 FINNGEN_R6_I9_HYPTENS FINNGEN NA 2022-01-24 Hypertension cardiovascular disease Cardiovascular Disease
rs6754311 3618 0.00302 -0.03039 0.970067133583214 259710 FINNGEN_R6_I9_HEARTFAIL_ALLCAUSE FINNGEN NA 2022-01-24 All-cause Heart Failure cardiovascular disease Cardiovascular Disease
rs6754311 3618 0.00381 -0.02478 0.97552450381321 208601 FINNGEN_R6_FG_OTHHEART FINNGEN NA 2022-01-24 Other heart diseases cardiovascular disease Cardiovascular Disease
rs6754311 3618 0.00139 -0.04756 0.953553258220703 186533 FINNGEN_R6_M13_ARTHTROSIS_COX FINNGEN NA 2022-01-24 "Coxarthrosis," musculoskeletal or connective tissue disease Musculoskeletal Or Connective Tissue Disease
rs6754311 3618 0.00327 -0.04733 0.953772600693511 258216 FINNGEN_R6_H8_VERTIGO FINNGEN NA 2022-01-24 Disorders of vestibular function (Vertigo) disease of ear Disease Of Ear
rs6754311 3618 2.52e-05 -0.08922 0.914644329685905 141565 FINNGEN_R6_O15_GESTAT_HYPERT FINNGEN NA 2022-01-24 Gestational [pregnancy-induced] hypertension pregnancy or perinatal disease Pregnancy Or Perinatal Disease
rs6754311 3618 0.002466 0.090089 1.09427166955007 1557411 GCST011083 GCST PMID:32404885 2020-05-13 COVID-19 (hospitalized vs population) RELEASE 5 infectious disease Infectious Disease
rs6754311 3618 0.00242 -0.04085 0.959973115115909 245784 FINNGEN_R6_I9_HEARTFAIL FINNGEN NA 2022-01-24 "Heart failure,strict" cardiovascular disease Cardiovascular Disease
rs6754311 3618 0.000522 -0.05624 0.945312233727131 242802 FINNGEN_R6_PRIM_KNEEARTHROSIS FINNGEN NA 2022-01-24 "Primary gonarthrosis, bilateral" musculoskeletal or connective tissue disease Musculoskeletal Or Connective Tissue Disease
rs6754311 3618 0.000315 -0.05028 0.950963117546567 211357 FINNGEN_R6_J10_VOCALLARYNX FINNGEN NA 2022-01-24 "Diseases of vocal cords and larynx+other diseases of upper respiratory tract, no elsewhere classified" respiratory or thoracic disease Respiratory Or Thoracic Disease
rs6754311 3618 0.00137 -0.02766 0.972719035056377 260405 FINNGEN_R6_I9_HYPERTENSION FINNGEN NA 2022-01-24 Hypertensive diseases cardiovascular disease Cardiovascular Disease
rs6754311 3618 0.00269 -0.07187 0.930651872690988 134320 FINNGEN_R6_O15_HAEMORRH_EARLY_PREG FINNGEN NA 2022-01-24 Haemorrhage in early pregnancy pregnancy or perinatal disease Pregnancy Or Perinatal Disease
rs6754311 3618 0.00138 -0.12002 0.886902698485806 252546 FINNGEN_R6_L12_ACNE FINNGEN NA 2022-01-24 Acne integumentary system disease Integumentary System Disease
rs6754311 3618 0.00163 -0.22492 0.798580102612198 260405 FINNGEN_R6_K11_HYPODONTIA_ANODONTIA FINNGEN NA 2022-01-24 Hypodontia gastrointestinal disease Gastrointestinal Disease
rs6754311 3618 0.00262 0.34113 1.40653607866768 260405 FINNGEN_R6_OTHER_DRUGADVERS_SECONDA_PARKINSONI FINNGEN NA 2022-01-24 Other drug-induced secondary parkinsonism nervous system disease Nervous System Disease
rs6754311 3618 2.05450328522188e-05 0.0466882271342 NA 472868 GCST90012877 GCST PMID:33589840 2021-02-15 Alzheimer's disease or family history of Alzheimer's disease nervous system disease Nervous System Disease
rs6754311 3618 0.00032 0.00282095 1.0028249326235 484598 GCST90038616 GCST PMID:33959723 2021-04-08 Asthma respiratory or thoracic disease Respiratory Or Thoracic Disease
rs6754311 3618 0.0015890761587996 0.0245716573983595 1.02487602842584 408422 GCST90014325 GCST PMID:34103634 2021-06-08 Asthma respiratory or thoracic disease Respiratory Or Thoracic Disease
rs6754311 3618 0.00304 -0.03022 0.970232059014187 260405 FINNGEN_R6_I9_HEARTFAIL_AND_OVERWEIGHT FINNGEN NA 2022-01-24 Heart failure and bmi 25plus cardiovascular disease Cardiovascular Disease
rs6754311 3618 3.63e-06 -0.07542 0.927353915879816 147061 FINNGEN_R6_O15_HYPTENSPREG FINNGEN NA 2022-01-24 Pregnancy hypertension pregnancy or perinatal disease Pregnancy Or Perinatal Disease
rs6754311 3618 0.000117 -0.03942 0.961346858663063 228343 FINNGEN_R6_J10_CHRONTONSADEN FINNGEN NA 2022-01-24 Chronic diseases of tonsils and adenoids immune system disease Immune System Disease
rs6754311 3618 6.63e-05 -0.04353 0.957403831545184 257917 FINNGEN_R6_SLEEP FINNGEN NA 2022-01-24 Sleep disorders (combined) nervous system disease Nervous System Disease
rs6754311 3618 0.000761 -0.05037 0.950877534717273 260405 FINNGEN_R6_M13_ARTHTROSIS_COX_PRIM_ICD10 FINNGEN NA 2022-01-24 "Coxarthrosis, primary" musculoskeletal or connective tissue disease Musculoskeletal Or Connective Tissue Disease
rs6754311 3618 0.000803 -0.07216 0.930382022778036 197996 FINNGEN_R6_I9_HYPTENSHR FINNGEN NA 2022-01-24 Hypertensive heart and/or renal disease cardiovascular disease Cardiovascular Disease
rs6754311 3618 0.00107 0.21312 1.23753314631128 245410 FINNGEN_R6_I9_VASCINT FINNGEN NA 2022-01-24 Vascular diseases of the intestine cardiovascular disease Cardiovascular Disease
rs6754311 3618 0.00049 -0.27729 0.757834693179457 260318 FINNGEN_R6_K11_HYPODONTIA FINNGEN NA 2022-01-24 Hypodontia gastrointestinal disease Gastrointestinal Disease
rs6754311 3618 0.0011 -0.000932371 0.999068063522785 484598 GCST90038665 GCST PMID:33959723 2021-04-08 Pneumonia infectious disease Infectious Disease
rs6754311 3618 0.001602 0.076226 1.07920644725567 1887658 GCST011081 GCST PMID:32404885 2020-05-13 COVID-19 (hospitalized vs population) RELEASE 5 infectious disease Infectious Disease
rs6754311 3618 2.3e-06 -0.05277 0.948598164971744 201213 FINNGEN_R6_M13_ARTHROSIS_KNEE FINNGEN NA 2022-01-24 Gonarthrosis musculoskeletal or connective tissue disease Musculoskeletal Or Connective Tissue Disease
rs6754311 3618 2.87e-05 -0.03085 0.969621005319133 260405 FINNGEN_R6_J10_UPPERDIS FINNGEN NA 2022-01-24 Other diseases of upper respiratory tract respiratory or thoracic disease Respiratory Or Thoracic Disease
rs6754311 3618 0.000693 -0.02821 0.972184186683881 147061 FINNGEN_R6_O15_PREG_BIRTH_PUERP FINNGEN NA 2022-01-24 "Pregnancy, childbirth and the puerperium" pregnancy or perinatal disease Pregnancy Or Perinatal Disease
rs6754311 3618 3.6e-06 -0.05021 0.951029687294709 231596 FINNGEN_R6_KNEE_ARTHROSIS FINNGEN NA 2022-01-24 Gonarthrosis [arthrosis of knee](FG) musculoskeletal or connective tissue disease Musculoskeletal Or Connective Tissue Disease
rs6754311 3618 0.000701 -0.03373 0.966832514178461 203871 FINNGEN_R6_FG_HYPERTENSION FINNGEN NA 2022-01-24 Hypertensive diseases (excluding secondary) cardiovascular disease Cardiovascular Disease
rs6754311 3618 0.000511 -0.02815 0.972242519485049 226692 FINNGEN_R6_M13_OTHERJOINT FINNGEN NA 2022-01-24 Other joint disorders musculoskeletal or connective tissue disease Musculoskeletal Or Connective Tissue Disease
rs6754311 3618 0.00154 -0.04245 0.958438386242231 154248 FINNGEN_R6_I9_HEARTFAIL_AND_ANTIHYPERT FINNGEN NA 2022-01-24 Heart failure and antihypertensive medication cardiovascular disease Cardiovascular Disease
rs6754311 3618 4.76e-05 -0.02544 0.974880870063194 260405 FINNGEN_R6_J10_RESPIRATORY FINNGEN NA 2022-01-24 Diseases of the respiratory system respiratory or thoracic disease Respiratory Or Thoracic Disease
rs6754311 3618 0.00304 -0.03022 0.970232059014187 260405 FINNGEN_R6_I9_HEARTFAIL_NS FINNGEN NA 2022-01-24 "Heart failure, not strict" cardiovascular disease Cardiovascular Disease
rs6754311 3618 3.63e-06 -0.07542 0.927353915879816 147061 FINNGEN_R6_I9_HYPTENSPREG FINNGEN NA 2022-01-24 "Hypertension complicating pregnancy, childbirth, and the puerperium" pregnancy or perinatal disease Pregnancy Or Perinatal Disease
rs6754311 3618 0.0038 -0.02237 0.977878353116527 260405 FINNGEN_R6_G6_EPIPAROX FINNGEN NA 2022-01-24 Episodal and paroxysmal disorders nervous system disease Nervous System Disease
rs6754311 3618 6.67e-61 1.1033 3.01409614751776 231983 FINNGEN_R6_E4_LACTOSEINT FINNGEN NA 2022-01-24 Lactose intolerance gastrointestinal disease Gastrointestinal Disease
rs6754311 3618 0.0027 0.0016336 1.00163493505136 484598 GCST90038633 GCST PMID:33959723 2021-04-08 Diabetes pancreas disease Pancreas Disease
rs6754311 3618 0.00186 0.0629747991613884 1.065 38589 GCST005531 GCST PMID:24076602 2013-11-01 Multiple sclerosis immune system disease Immune System Disease
rs6754311 3618 0.00468 -0.03559 0.96503587709255 147061 FINNGEN_R6_O15_PREG_OTHER_MAT_DISORD FINNGEN NA 2022-01-24 Other maternal disorders predominantly related to pregnancy pregnancy or perinatal disease Pregnancy Or Perinatal Disease
rs6754311 3618 0.0023 -0.19326 0.824267636690908 260272 FINNGEN_R6_K11_HYPO_ONLY_INCLAVO FINNGEN NA 2022-01-24 "Tooth agenesis EXCLUDE clefts and syndromes , including avohilmo" gastrointestinal disease Gastrointestinal Disease
rs2509903 3618 0.000441 0.04665 1.04775523056646 260360 FINNGEN_R6_I9_HYPTENS FINNGEN NA 2022-01-24 Hypertension cardiovascular disease Cardiovascular Disease
rs2509903 3618 0.00486 0.12684 1.1352353655912 156000 FINNGEN_R6_ASTHMA_ALLERG_EXMORE FINNGEN NA 2022-01-24 Asthma and allergy (more control exclusions) respiratory or thoracic disease Respiratory Or Thoracic Disease
rs2509903 3618 0.0013 -0.00110281 0.998897797871472 484598 GCST90038649 GCST PMID:33959723 2021-04-08 Cataracts disease of visual system Disease Of Visual System
rs2509903 3618 0.00325 0.04983 1.05109239547965 260405 FINNGEN_R6_M13_ARTHROSIS_KNEE_PRIM_ICD10 FINNGEN NA 2022-01-24 "Gonarthrosis,primary" musculoskeletal or connective tissue disease Musculoskeletal Or Connective Tissue Disease
rs2509903 3618 0.00476 0.12695 1.13536024834985 161150 FINNGEN_R6_ASTHMA_ALLERG FINNGEN NA 2022-01-24 Asthma and allergy respiratory or thoracic disease Respiratory Or Thoracic Disease
rs2509903 3618 0.00387 -0.40438 0.667390464700647 222233 FINNGEN_R6_E4_THYROIDITNAS FINNGEN NA 2022-01-24 "Thyroiditis, unspecified" endocrine system disease Endocrine System Disease
rs2509903 3618 0.0046 0.00177953 1.00178111430314 484598 GCST90038633 GCST PMID:33959723 2021-04-08 Diabetes pancreas disease Pancreas Disease
rs2509903 3618 0.000484 0.04626 1.04734668569797 260405 FINNGEN_R6_I9_HYPERTENSION FINNGEN NA 2022-01-24 Hypertensive diseases cardiovascular disease Cardiovascular Disease
rs2509903 3618 0.000494 0.19188 1.21152512522654 192605 FINNGEN_R6_DM_NEUROPATHY FINNGEN NA 2022-01-24 Diabetic neuropathy nervous system disease Nervous System Disease
rs2509903 3618 0.0028 0.10927 1.11546348482737 260405 FINNGEN_R6_G6_POLYNEU FINNGEN NA 2022-01-24 Polyneuropathies and other disorders of the peripheral nervous system nervous system disease Nervous System Disease
rs2509903 3618 0.00476 -0.59167 0.553402330720569 236429 FINNGEN_R6_ST19_INJURY_BLOOD_VESSE_WRIST_HAND_LEVEL FINNGEN NA 2022-01-24 Injury of blood vessels at wrist and hand level cardiovascular disease Cardiovascular Disease
rs2509903 3618 0.00056 0.00431707 1.00432640197078 484598 GCST90038595 GCST PMID:33959723 2021-04-08 Cardiovascular disease cardiovascular disease Cardiovascular Disease
rs2509903 3618 0.00408 -0.14692 0.863363043697127 196261 FINNGEN_R6_M13_ACHILLESTEND FINNGEN NA 2022-01-24 Achilles tendinitis musculoskeletal or connective tissue disease Musculoskeletal Or Connective Tissue Disease
rs2509903 3618 0.000384 0.19199 1.21165840032031 233083 FINNGEN_R6_G6_DIABETNEUR FINNGEN NA 2022-01-24 Diabethic neuropathy nervous system disease Nervous System Disease
rs2509903 3618 0.000519 0.23848 1.26931831941615 216273 FINNGEN_R6_E4_DM2NEU FINNGEN NA 2022-01-24 Type 2 diabetes with neurological complications urinary system disease Urinary System Disease
rs2509903 3618 2.8e-07 0.00605066 1.00606900221873 484598 GCST90038604 GCST PMID:33959723 2021-04-08 Hypertension cardiovascular disease Cardiovascular Disease
rs2509903 3618 0.0013 0.0676586484738149 1.07 69033 GCST005047 GCST PMID:22885922 2012-09-01 Type 2 diabetes pancreas disease Pancreas Disease
rs13389219 3618 1.26e-05 -0.03878 0.961962317578453 260360 FINNGEN_R6_I9_HYPTENS FINNGEN NA 2022-01-24 Hypertension cardiovascular disease Cardiovascular Disease
rs13389219 3618 0.0001719 -0.0605 0.941293769018406 70127 GCST005413 GCST PMID:29358691 2018-01-22 Type 2 diabetes pancreas disease Pancreas Disease
rs13389219 3618 1.321e-29 -0.0715 0.930996277594862 298957 GCST007518 GCST PMID:29632382 2018-04-09 Type 2 diabetes (adjusted for BMI) pancreas disease Pancreas Disease
rs13389219 3618 1.93e-09 -0.05966 0.942084787965827 249334 FINNGEN_R6_DM_OTHER_WIDE FINNGEN NA 2022-01-24 "Other diabetes, wide definition" pancreas disease Pancreas Disease
rs13389219 3618 2.57e-08 -0.05799 0.943659383983456 249793 FINNGEN_R6_KELA_DIAB_INSUL_EXMORE FINNGEN NA 2022-01-24 "Diabetes, insuline treatment (Kela reimbursement) (more control exclusions)" pancreas disease Pancreas Disease
rs13389219 3618 0.0029 -0.000544042 0.999456105964015 484598 GCST90038631 GCST PMID:33959723 2021-04-08 Kidney stone, ureter stone or bladder stone urinary system disease Urinary System Disease
rs13389219 3618 2.106e-22 -0.0722 0.930344808241421 659316 GCST006867 GCST PMID:30054458 2018-07-27 Type 2 diabetes pancreas disease Pancreas Disease
rs13389219 3618 0.00199 -0.02318 0.9770865923569 260405 FINNGEN_R6_I9_CVD FINNGEN NA 2022-01-24 Cardiovascular diseases cardiovascular disease Cardiovascular Disease
rs13389219 3618 4.94e-05 -0.03304 0.967499858820669 260405 FINNGEN_R6_RX_ANTIHYP FINNGEN NA 2022-01-24 Antihypertensive medication - note that there are other indications cardiovascular disease Cardiovascular Disease
rs13389219 3618 5.54e-10 -0.05899 0.942716196271927 260405 FINNGEN_R6_E4_DIABETES FINNGEN NA 2022-01-24 Diabetes mellitus pancreas disease Pancreas Disease
rs13389219 3618 6.7e-10 -0.00524828 0.994765468159567 484598 GCST90038604 GCST PMID:33959723 2021-04-08 Hypertension cardiovascular disease Cardiovascular Disease
rs13389219 3618 3.63e-06 -0.05577 0.945756634903079 251596 FINNGEN_R6_E4_LIPOPROT FINNGEN NA 2022-01-24 Disorders of lipoprotein metabolism and other lipidaemias genetic, familial or congenital disease Genetic, Familial Or Congenital Disease
rs13389219 3618 1.56e-05 -0.03831 0.9624145461331 260405 FINNGEN_R6_I9_HYPERTENSION FINNGEN NA 2022-01-24 Hypertensive diseases cardiovascular disease Cardiovascular Disease
rs13389219 3618 0.0017 -0.09914 0.90561591292029 233845 FINNGEN_R6_E4_LIPOPROTNAS FINNGEN NA 2022-01-24 "Disorder of lipoprotein metabolism, unspecified" genetic, familial or congenital disease Genetic, Familial Or Congenital Disease
rs13389219 3618 6.113e-21 -0.0656 0.936505391537791 298957 GCST007517 GCST PMID:29632382 2018-04-09 Type 2 diabetes pancreas disease Pancreas Disease
rs13389219 3618 0.000494 -0.014 0.986097544262862 944133 GCST90014033 GCST PMID:33888516 2021-04-22 Haemorrhoidal disease cardiovascular disease Cardiovascular Disease
rs13389219 3618 0.001834 -0.0164 0.983733747846952 296525 GCST005194 GCST PMID:29212778 2017-12-06 Coronary artery disease cardiovascular disease Cardiovascular Disease
rs13389219 3618 6.15e-05 -0.0576 0.944027482917836 244540 FINNGEN_R6_E4_HYPERCHOL FINNGEN NA 2022-01-24 Pure hypercholesterolaemia genetic, familial or congenital disease Genetic, Familial Or Congenital Disease
rs13389219 3618 0.00369 -0.03047 0.969989531316659 260405 FINNGEN_R6_I9_IHD FINNGEN NA 2022-01-24 "Ischaemic heart disease, wide definition" cardiovascular disease Cardiovascular Disease
rs13389219 3618 0.00488 0.24131 1.27291557798013 220768 FINNGEN_R6_COPD_OPPORTUNIST_INFECTIONS FINNGEN NA 2022-01-24 COPD related to chronic (opportunist) infections respiratory or thoracic disease Respiratory Or Thoracic Disease
rs13389219 3618 2.7e-08 -0.00514218 0.994871018375079 484598 GCST90038595 GCST PMID:33959723 2021-04-08 Cardiovascular disease cardiovascular disease Cardiovascular Disease
rs13389219 3618 8.4e-08 -0.00335494 0.996650681522821 484598 GCST90038599 GCST PMID:33959723 2021-04-08 Diabetes or endocrine disease pancreas disease Pancreas Disease
rs13389219 3618 0.000107 -0.03958 0.961193055470261 203871 FINNGEN_R6_FG_HYPERTENSION FINNGEN NA 2022-01-24 Hypertensive diseases (excluding secondary) cardiovascular disease Cardiovascular Disease
rs13389219 3618 0.00087 -0.02391 0.976373579425863 260405 FINNGEN_R6_E4_ENDONUTRMET FINNGEN NA 2022-01-24 "Endocrine, nutritional and metabolic diseases" endocrine system disease Endocrine System Disease
rs13389219 3618 0.00198 -0.05935 0.942376879521949 242966 FINNGEN_R6_I9_UAP FINNGEN NA 2022-01-24 Unstable angina pectoris cardiovascular disease Cardiovascular Disease
rs13389219 3618 0.00155 -0.03345 0.967103265185803 260405 FINNGEN_R6_I9_ISCHHEART FINNGEN NA 2022-01-24 Ischemic heart diseases cardiovascular disease Cardiovascular Disease
rs13389219 3618 9.97e-10 -0.05767 0.943961403306845 260405 FINNGEN_R6_DIABETES_FG FINNGEN NA 2022-01-24 "Diabetes, varying definitions" pancreas disease Pancreas Disease
rs13389219 3618 0.00157 -0.04146 0.959387710082376 255936 FINNGEN_R6_I9_CHD_NOREV FINNGEN NA 2022-01-24 Major coronary heart disease event excluding revascularizations cardiovascular disease Cardiovascular Disease
rs13389219 3618 0.00146 0.09036 1.09456825735835 260405 FINNGEN_R6_L12_LICHENPLANUS_INCLAVO FINNGEN NA 2022-01-24 "Lichen planus, including avohilmo" integumentary system disease Integumentary System Disease
rs13389219 3618 0.00183 0.49555 1.64140076125938 251076 FINNGEN_R6_L12_ACNE_CONGLOBLATA FINNGEN NA 2022-01-24 Acne conglobata integumentary system disease Integumentary System Disease
rs13389219 3618 4.7e-23 -0.00445201 0.995557885506109 484598 GCST90038633 GCST PMID:33959723 2021-04-08 Diabetes pancreas disease Pancreas Disease
rs13389219 3618 5.5e-09 -0.000992173 0.999008319040888 484598 GCST90038634 GCST PMID:33959723 2021-04-08 Type 2 diabetes pancreas disease Pancreas Disease
rs13389219 3618 7.9e-07 -0.0769610411361284 0.925925925925926 69033 GCST005047 GCST PMID:22885922 2012-09-01 Type 2 diabetes pancreas disease Pancreas Disease
rs560887 3618 0.000432 -0.05592 0.945614782047073 260405 FINNGEN_R6_M13_ARTHTROSIS_COX_PRIM_ICD10 FINNGEN NA 2022-01-24 "Coxarthrosis, primary" musculoskeletal or connective tissue disease Musculoskeletal Or Connective Tissue Disease
rs560887 3618 0.0029 -0.000468047 0.99953206251691 484598 GCST90038642 GCST PMID:33959723 2021-04-08 Nervous system infection infectious disease Infectious Disease
rs560887 3618 0.00198 -0.05699 0.944603515354447 257198 FINNGEN_R6_M13_ARTHTROSIS_COX_PRIM_HIPSURG FINNGEN NA 2022-01-24 "Coxarthrosis, primary, with hip surgery" musculoskeletal or connective tissue disease Musculoskeletal Or Connective Tissue Disease
rs560887 3618 0.00275 0.06506 1.06722305584658 230321 FINNGEN_R6_K11_FUNCDYSP FINNGEN NA 2022-01-24 Functional dyspepsia gastrointestinal disease Gastrointestinal Disease
rs560887 3618 0.00285 0.06853 1.07093275245164 202777 FINNGEN_R6_M13_FIBROBLASTIC FINNGEN NA 2022-01-24 Fibroblastic disorders musculoskeletal or connective tissue disease Musculoskeletal Or Connective Tissue Disease
rs560887 3618 0.00392 -0.09142 0.912634323977577 135286 FINNGEN_R6_N14_VAGINITIS FINNGEN NA 2022-01-24 Vaginitis/vulvovaginitis/vulvitis/abscess of vulva infectious disease Infectious Disease
rs560887 3618 0.00388 0.11416 1.12093145957053 260405 FINNGEN_R6_G6_NEUINFL FINNGEN NA 2022-01-24 Inflammatory diseases of the central nervous system nervous system disease Nervous System Disease
rs560887 3618 0.004952 -0.0233 0.97696934900056 417596 GCST007092 GCST PMID:30664745 2019-01-21 Osteoarthritis of the hip or knee musculoskeletal or connective tissue disease Musculoskeletal Or Connective Tissue Disease
rs560887 3618 0.0015 0.00177735 1.00177893042269 484598 GCST90038605 GCST PMID:33959723 2021-04-08 Cardiac problem cardiovascular disease Cardiovascular Disease
rs560887 3618 0.000302 -0.05612 0.945425678001699 216916 FINNGEN_R6_COX_ARTHROSIS FINNGEN NA 2022-01-24 Coxarthrosis [arthrosis of hip](FG) musculoskeletal or connective tissue disease Musculoskeletal Or Connective Tissue Disease
rs560887 3618 0.000254 -0.05767 0.943961403306845 186533 FINNGEN_R6_M13_ARTHTROSIS_COX FINNGEN NA 2022-01-24 "Coxarthrosis," musculoskeletal or connective tissue disease Musculoskeletal Or Connective Tissue Disease
rs560887 3618 0.0025 -0.09262 0.911539819622758 201831 FINNGEN_R6_J10_CHRONLARYNGITIS FINNGEN NA 2022-01-24 Chronic laryngitis and laryngotracheitis infectious disease Infectious Disease
rs560887 3618 0.004692039 -0.07747176 0.925453158824822 15283 GCST003566 GCST PMID:27386562 2016-06-17 Multiple sclerosis immune system disease Immune System Disease
rs560887 3618 0.000563 -0.15264 0.858438704124725 255702 FINNGEN_R6_F5_ANOREX FINNGEN NA 2022-01-24 Anorexia (incl.atypical) nervous system disease Nervous System Disease
rs560887 3618 0.0026 0.0232568 1.02352934813775 547261 GCST005195 GCST PMID:29212778 2017-12-06 Coronary artery disease cardiovascular disease Cardiovascular Disease
rs560887 3618 0.002559 0.0181 1.01826479777842 296525 GCST005194 GCST PMID:29212778 2017-12-06 Coronary artery disease cardiovascular disease Cardiovascular Disease
rs560887 3618 0.000988 -0.32214 0.724596739684968 254915 FINNGEN_R6_H8_EXT_ABSC FINNGEN NA 2022-01-24 Abscess of external ear infectious disease Infectious Disease
rs560887 3618 0.0018 -0.000640804 0.999359401271035 484598 GCST90038695 GCST PMID:33959723 2021-04-08 Appendicitis gastrointestinal disease Gastrointestinal Disease
rs560887 3618 0.00399161 -0.0861776962410524 0.91743119266055 14267 GCST003155 GCST PMID:26502338 2015-10-26 Systemic lupus erythematosus urinary system disease Urinary System Disease
rs560887 3618 0.00399161 -0.0861776962410524 0.91743119266055 14267 GCST003156 GCST PMID:26502338 2015-10-26 Systemic lupus erythematosus urinary system disease Urinary System Disease
rs560887 3618 0.00134 -0.33071 0.718413478743039 259425 FINNGEN_R6_Q17_OTHER_CONGEN_MALFO_EAR FINNGEN NA 2022-01-24 Other congenital malformations of ear genetic, familial or congenital disease Genetic, Familial Or Congenital Disease
rs2701268 3618 0.00259 -0.04596 0.955080164633246 258873 FINNGEN_R6_K11_APPENDACUT FINNGEN NA 2022-01-24 Acute appendicitis gastrointestinal disease Gastrointestinal Disease
rs2701268 3618 0.00208 0.0936 1.09812040989187 198560 FINNGEN_R6_M13_ENTESOPATHYLOW FINNGEN NA 2022-01-24 "Enthesopathies of lower limb, excluding foot" musculoskeletal or connective tissue disease Musculoskeletal Or Connective Tissue Disease
rs2701268 3618 0.00499 0.21151 1.23554232099013 260405 FINNGEN_R6_Q17_OTHER_CONGEN_MALFO_DIGES_SYSTEM1 FINNGEN NA 2022-01-24 Other congenital malformations of the digestive system genetic, familial or congenital disease Genetic, Familial Or Congenital Disease
rs2701268 3618 0.00403540058921 0.0374507 1.03816081449203 34652 GCST003043 GCST PMID:26192919 2015-07-20 Inflammatory bowel disease [EA] gastrointestinal disease Gastrointestinal Disease
rs2701268 3618 0.000884 -0.05323 0.948161910162156 260405 FINNGEN_R6_I9_CHD FINNGEN NA 2022-01-24 Major coronary heart disease event cardiovascular disease Cardiovascular Disease
rs2701268 3618 9.53e-05 0.2485 1.28210082236931 247545 FINNGEN_R6_L12_HYPETROPHICSCAR FINNGEN NA 2022-01-24 Hypertrophic scar integumentary system disease Integumentary System Disease
rs2701268 3618 0.00434 0.03727 1.0379732357811 260405 FINNGEN_R6_I9_DISVEINLYMPH FINNGEN NA 2022-01-24 "Diseases of veins, lymphatic vessels and lymph nodes, not elsewhere classified" cardiovascular disease Cardiovascular Disease
rs2701268 3618 0.000168 -0.10215 0.902894107394701 159183 FINNGEN_R6_ALLERG_ASTHMA_EXMORE FINNGEN NA 2022-01-24 Allergic asthma (mode) (more control exclusions) respiratory or thoracic disease Respiratory Or Thoracic Disease
rs2701268 3618 0.0023 0.000821892 1.00082222984578 484598 GCST90038620 GCST PMID:33959723 2021-04-08 Stomach disorder gastrointestinal disease Gastrointestinal Disease
rs2701268 3618 0.00279 -0.04416 0.956800857088208 260405 FINNGEN_R6_K11_APPENDIX FINNGEN NA 2022-01-24 Diseases of appendix gastrointestinal disease Gastrointestinal Disease
rs2701268 3618 0.00127 -0.12572 0.881861733503043 156000 FINNGEN_R6_ASTHMA_ALLERG_EXMORE FINNGEN NA 2022-01-24 Asthma and allergy (more control exclusions) respiratory or thoracic disease Respiratory Or Thoracic Disease
rs2701268 3618 0.00314 -0.04393 0.957020946594662 260239 FINNGEN_R6_APPENDICITIS_BROAD FINNGEN NA 2022-01-24 "Appendicitis, broad definition" gastrointestinal disease Gastrointestinal Disease
rs2701268 3618 0.000173 -0.10191 0.903110827985906 164333 FINNGEN_R6_ALLERG_ASTHMA FINNGEN NA 2022-01-24 Allergic asthma (mode) respiratory or thoracic disease Respiratory Or Thoracic Disease
rs2701268 3618 0.00131 -0.12523 0.882293951637255 161150 FINNGEN_R6_ASTHMA_ALLERG FINNGEN NA 2022-01-24 Asthma and allergy respiratory or thoracic disease Respiratory Or Thoracic Disease
rs2701268 3618 0.000482768878877 0.0569107 1.05856127665263 27432 GCST003045 GCST PMID:26192919 2015-07-20 Ulcerative colitis [EA] gastrointestinal disease Gastrointestinal Disease
rs2701268 3618 0.00208 -0.05221 0.949129528712089 255936 FINNGEN_R6_I9_CHD_NOREV FINNGEN NA 2022-01-24 Major coronary heart disease event excluding revascularizations cardiovascular disease Cardiovascular Disease
rs2701268 3618 0.00131 -0.0861776962410524 0.91743119266055 26405 GCST000964 GCST PMID:21297633 2011-02-06 Ulcerative colitis gastrointestinal disease Gastrointestinal Disease
rs16866111 3618 0.0018 -0.1261 0.881526689706665 87023 FINNGEN_R6_N14_SPERMATOCELE FINNGEN NA 2022-01-24 Spermatocele reproductive system or breast disease Reproductive System Or Breast Disease
rs16866111 3618 0.00416 0.04728 1.04841552433242 253928 FINNGEN_R6_I9_PAD FINNGEN NA 2022-01-24 Peripheral artery disease cardiovascular disease Cardiovascular Disease
rs16866111 3618 0.000582 0.05937 1.06116780019825 253298 FINNGEN_R6_I9_ATHSCLE FINNGEN NA 2022-01-24 "Atherosclerosis, excluding cerebral, coronary and PAD" cardiovascular disease Cardiovascular Disease
rs16866111 3618 0.000746 -0.12804 0.879818185713351 237587 FINNGEN_R6_L12_INTERNALSUBSTANCEDERM FINNGEN NA 2022-01-24 Dermatitis due to substances taken internally integumentary system disease Integumentary System Disease
rs16866111 3618 0.0037 -0.000443532 0.999556566345777 484598 GCST90038643 GCST PMID:33959723 2021-04-08 Peripheral nerve disorder nervous system disease Nervous System Disease
rs16866111 3618 0.0002946 0.0908 1.09504997336133 21191 GCST012597 GCST PMID:29325848 2017-12-02 Attention deficit hyperactivity disorder [females] nervous system disease Nervous System Disease
rs16866111 3618 0.000104 -0.18316 0.832634923491037 232566 FINNGEN_R6_K11_PANCOTH FINNGEN NA 2022-01-24 Other diseases of pancreas pancreas disease Pancreas Disease
rs16866111 3618 0.00468 0.0283 1.02870424940919 260405 FINNGEN_R6_I9_IHD FINNGEN NA 2022-01-24 "Ischaemic heart disease, wide definition" cardiovascular disease Cardiovascular Disease
rs16866111 3618 0.000643 0.06267 1.06467543835869 199229 FINNGEN_R6_DM_PERIPHATHERO FINNGEN NA 2022-01-24 Peripheral atherosclerosis cardiovascular disease Cardiovascular Disease
rs16866111 3618 0.00363 -0.31365 0.730774754568792 234612 FINNGEN_R6_AB1_OTHER_PROTOZOAL FINNGEN NA 2022-01-24 Other protozoal intestinal diseases infectious disease Infectious Disease
rs13420967 3618 0.00145 0.03051 1.03098019979923 260405 FINNGEN_R6_AUTOIMMUNE FINNGEN NA 2022-01-24 Autoimmune diseases immune system disease Immune System Disease
rs13420967 3618 0.00166 0.02854 1.0289511680581 260405 FINNGEN_R6_RX_CROHN_1STLINE FINNGEN NA 2022-01-24 First line medication for Crohns disease gastrointestinal disease Gastrointestinal Disease
rs13420967 3618 0.00282 0.14116 1.15160889066744 174679 FINNGEN_R6_M13_PYOGARTH FINNGEN NA 2022-01-24 Pyogenic arthritis infectious disease Infectious Disease
rs13420967 3618 7.7e-09 0.00284653 1.00285058521337 484598 GCST90038637 GCST PMID:33959723 2021-04-08 Hypothyroidism or myxedema endocrine system disease Endocrine System Disease
rs13420967 3618 0.002613 0.3546 1.42561029609901 913 GCST005964 GCST PMID:29769526 2018-05-16 Neuromyelitis optica disease of visual system Disease Of Visual System
rs13420967 3618 0.00161 0.04058 1.04141461953964 260405 FINNGEN_R6_H7_CONJUNCTIVA FINNGEN NA 2022-01-24 Disorders of conjunctiva disease of visual system Disease Of Visual System
rs13420967 3618 0.00149 -0.07248 0.930084348161226 247107 FINNGEN_R6_I9_SEQULAE FINNGEN NA 2022-01-24 Sequelae of cerebrovascular disease cardiovascular disease Cardiovascular Disease
rs13420967 3618 3.4e-06 0.00319949 1.00320461383122 484598 GCST90038599 GCST PMID:33959723 2021-04-08 Diabetes or endocrine disease pancreas disease Pancreas Disease
rs13420967 3618 0.000105390144506916 0.0590044865764036 1.06078 92957 GCST009979 GCST PMID:31969693 2020-01-23 Major depressive disorder nervous system disease Nervous System Disease
rs13420967 3618 0.00066 0.07553 1.07845558090018 251289 FINNGEN_R6_H8_SUP_ACUTE FINNGEN NA 2022-01-24 Acute suppurative otitis media disease of ear Disease Of Ear
rs13420967 3618 0.00148 0.22219 1.24880862896422 142166 FINNGEN_R6_O15_BIRTH_BREAT_INFECT FINNGEN NA 2022-01-24 Infections of breast associated with childbirth reproductive system or breast disease Reproductive System Or Breast Disease
rs13420967 3618 0.000964 0.13256 1.14174751888521 240477 FINNGEN_R6_N14_HYDRONEPHR FINNGEN NA 2022-01-24 Hydronephrosis urinary system disease Urinary System Disease
rs13420967 3618 0.00293 -0.14831 0.862163802731947 242327 FINNGEN_R6_I9_CEREBDOTH FINNGEN NA 2022-01-24 "Other specified cerebrovascular diseases, other cerebrovascular disorders in diseases classified elsewhere" cardiovascular disease Cardiovascular Disease
rs13420967 3618 0.00095 -0.00336909 0.996636579015453 484598 GCST90038595 GCST PMID:33959723 2021-04-08 Cardiovascular disease cardiovascular disease Cardiovascular Disease
rs13420967 3618 0.0017 -0.028 0.972388366801247 14831 GCST90016610 GCST PMID:33686288 2021-03-08 Crohn's disease vs rheumatoid arthritis (ordinary least squares (OLS)) gastrointestinal disease Gastrointestinal Disease
rs13420967 3618 0.0012 -0.011 0.989060278775369 36091 GCST90016595 GCST PMID:33686288 2021-03-08 ADHD vs anorexia nervosa (ordinary least squares (OLS)) nervous system disease Nervous System Disease
rs13420967 3618 0.00172 0.04734 1.04847843115106 147061 FINNGEN_R6_N14_FEMALEGENINF FINNGEN NA 2022-01-24 Inflammatory diseases of female pelvic organs reproductive system or breast disease Reproductive System Or Breast Disease
rs13420967 3618 0.00272 -0.12711 0.880636797221415 233045 FINNGEN_R6_N14_NEUROMUSCDYSBLADD FINNGEN NA 2022-01-24 Neuromuscular dysfuntion of bladder urinary system disease Urinary System Disease
rs13420967 3618 0.000465 0.04745 1.04859377012201 258454 FINNGEN_R6_H7_CONJUNCTIVITIS FINNGEN NA 2022-01-24 Conjunctivitis disease of visual system Disease Of Visual System
rs13420967 3618 0.00084 -0.00316636 0.99683864763111 484598 GCST90038604 GCST PMID:33959723 2021-04-08 Hypertension cardiovascular disease Cardiovascular Disease
rs13420967 3618 6.6e-09 0.0030694 1.00307411543146 484598 GCST90038635 GCST PMID:33959723 2021-04-08 Thyroid problem (not cancer) endocrine system disease Endocrine System Disease
rs13420967 3618 8.96999e-07 0.157003748809665 1.17 14267 GCST003155 GCST PMID:26502338 2015-10-26 Systemic lupus erythematosus urinary system disease Urinary System Disease
rs13420967 3618 8.96999e-07 0.157003748809665 1.17 14267 GCST003156 GCST PMID:26502338 2015-10-26 Systemic lupus erythematosus urinary system disease Urinary System Disease
rs13420967 3618 0.0033 0.009 1.00904062177387 35373 GCST90016599 GCST PMID:33686288 2021-03-08 Anorexia nervosa vs autism spectrum disorder (ordinary least squares (OLS)) nervous system disease Nervous System Disease
rs13420967 3618 0.000304 0.5215 1.68455258440104 850 GCST006937 GCST PMID:29769526 2018-05-16 Neuromyelitis optica (AQP4-IgG-positive) disease of visual system Disease Of Visual System
rs11687854 3618 0.00149 -0.11432 0.891972479015261 242927 FINNGEN_R6_H7_RETINOPATHYDIAB_PROLIF FINNGEN NA 2022-01-24 Proliferative diabetic retinopathy disease of visual system Disease Of Visual System
rs11687854 3618 0.00297 -0.05501 0.946475683149328 260405 FINNGEN_R6_L12_RADIATIONRELATEDSKIN FINNGEN NA 2022-01-24 Radiation-related disorders of the skin and subcutaneous tissue integumentary system disease Integumentary System Disease
rs11687854 3618 0.00346 0.09034 1.09454636621211 254566 FINNGEN_R6_L12_LICHENPLANUS FINNGEN NA 2022-01-24 Lichen planus integumentary system disease Integumentary System Disease
rs11687854 3618 0.00425 -0.2644 0.767666411670536 252510 FINNGEN_R6_D3_ANAEMIAINCHRONICDISEASE FINNGEN NA 2022-01-24 Anaemia in chronic diseases classified elsewhere hematologic disease Hematologic Disease
rs11687854 3618 0.000891 0.26587 1.30456545415383 258360 FINNGEN_R6_Z21_CARRIER_INFECTIOUS_DISEA FINNGEN NA 2022-01-24 Carrier of infectious disease infectious disease Infectious Disease
rs11687854 3618 0.0028 -0.0016806 0.998320811417393 484598 GCST90038603 GCST PMID:33959723 2021-04-08 Immunological or systemic disorder immune system disease Immune System Disease
rs11687854 3618 0.00176 -0.15947 0.852595544879105 174203 FINNGEN_R6_M13_MONOARTHRITIS FINNGEN NA 2022-01-24 "Monoarthritis, not elsewhere classified" musculoskeletal or connective tissue disease Musculoskeletal Or Connective Tissue Disease
rs11687854 3618 0.00373 0.27982 1.32289167040463 197943 FINNGEN_R6_M13_BURSITISKNEEOTH FINNGEN NA 2022-01-24 Other bursitis of knee musculoskeletal or connective tissue disease Musculoskeletal Or Connective Tissue Disease
rs11687854 3618 0.00329 -0.1021 0.902939253228707 83362 FINNGEN_R6_N14_ENDOMETRIOSIS_NOS FINNGEN NA 2022-01-24 Unspecified/other endometriosis reproductive system or breast disease Reproductive System Or Breast Disease
rs11687854 3618 0.00048 0.09464 1.0992630491876 260405 FINNGEN_R6_L12_LICHENPLANUS_INCLAVO FINNGEN NA 2022-01-24 "Lichen planus, including avohilmo" integumentary system disease Integumentary System Disease
rs11687854 3618 0.00268 -0.05893 0.942772760940626 259780 FINNGEN_R6_L12_NONIONRADISKIN FINNGEN NA 2022-01-24 Skin changes due to chronic exposure to nonionizing radiation integumentary system disease Integumentary System Disease
rs11687854 3618 2.05e-06 -0.19166 0.825587520535113 260405 FINNGEN_R6_K11_PERIODON_CHRON_COMPL FINNGEN NA 2022-01-24 "Chronic periodontitis, complicated" gastrointestinal disease Gastrointestinal Disease
rs11687854 3618 0.000213 -0.42508 0.653717485639044 194445 FINNGEN_R6_M13_SPONDYLOPATHINOTH FINNGEN NA 2022-01-24 Spondylopathies in diseases classified elsewhere musculoskeletal or connective tissue disease Musculoskeletal Or Connective Tissue Disease
rs11687854 3618 0.00302273448003865 -0.0863523214871532 0.917271 49164 GCST009981 GCST PMID:31969693 2020-01-23 Major depressive disorder in trauma-unexposed individuals nervous system disease Nervous System Disease
rs1047891 3618 0.00379 0.04501 1.04603832023962 260405 FINNGEN_R6_I9_VTE FINNGEN NA 2022-01-24 Venous thromboembolism cardiovascular disease Cardiovascular Disease
rs1047891 3618 0.000949995968733637 0.0171120929091079 1.01725934349377 602604 GCST90000514 GCST PMID:34187846 2021-06-29 Gastroesophageal reflux disease gastrointestinal disease Gastrointestinal Disease
rs1047891 3618 0.00484 0.03347 1.03403642216829 217321 FINNGEN_R6_M13_SPONDYLOPATHY FINNGEN NA 2022-01-24 Spondylopathies musculoskeletal or connective tissue disease Musculoskeletal Or Connective Tissue Disease
rs1047891 3618 0.000234 -0.03937 0.9613949272077 260405 FINNGEN_R6_I9_IHD FINNGEN NA 2022-01-24 "Ischaemic heart disease, wide definition" cardiovascular disease Cardiovascular Disease
rs1047891 3618 0.00105 -0.03416 0.96641686556822 203871 FINNGEN_R6_FG_HYPERTENSION FINNGEN NA 2022-01-24 Hypertensive diseases (excluding secondary) cardiovascular disease Cardiovascular Disease
rs1047891 3618 0.000992 0.04385 1.04482561929067 233807 FINNGEN_R6_K11_DIVERTIC FINNGEN NA 2022-01-24 Diverticular disease of intestine gastrointestinal disease Gastrointestinal Disease
rs1047891 3618 0.00436 0.09746 1.10236734598758 248644 FINNGEN_R6_L12_ATROPHICSKIN FINNGEN NA 2022-01-24 Atrophic disorders of skin integumentary system disease Integumentary System Disease
rs1047891 3618 0.00132 0.07934 1.08257233409832 229796 FINNGEN_R6_I9_PHLETHROM FINNGEN NA 2022-01-24 Phlebitis and thrombophlebitis (not including DVT) cardiovascular disease Cardiovascular Disease
rs1047891 3618 0.00351 -0.11617 0.89032385537615 147061 FINNGEN_R6_O15_ICP_WIDE FINNGEN NA 2022-01-24 "Intrahepatic Cholestasis of Pregnancy (ICP) , incl. ICD-8" gastrointestinal disease Gastrointestinal Disease
rs1047891 3618 0.00366 -0.2523 0.777011599620041 246913 FINNGEN_R6_K11_CHOLANGI_STRICT FINNGEN NA 2022-01-24 "Cholangitis (primary sclerosing, PSC), with reimbursement 202" gastrointestinal disease Gastrointestinal Disease
rs1047891 3618 4.6e-10 -0.00556178 0.994453658064085 484598 GCST90038604 GCST PMID:33959723 2021-04-08 Hypertension cardiovascular disease Cardiovascular Disease
rs1047891 3618 0.00133 -0.03457 0.966020715869575 260405 FINNGEN_R6_I9_ISCHHEART FINNGEN NA 2022-01-24 Ischemic heart diseases cardiovascular disease Cardiovascular Disease
rs1047891 3618 0.00127 0.07379 1.07658069980899 202372 FINNGEN_R6_M13_GANGLION FINNGEN NA 2022-01-24 Ganglion musculoskeletal or connective tissue disease Musculoskeletal Or Connective Tissue Disease
rs1047891 3618 0.00482 -0.1727 0.841389993984055 260206 FINNGEN_R6_J10_PYOTHORAX FINNGEN NA 2022-01-24 Pyothorax respiratory or thoracic disease Respiratory Or Thoracic Disease
rs1047891 3618 0.00154 -0.30619 0.73624671928934 231890 FINNGEN_R6_K11_PSC_COLITIS FINNGEN NA 2022-01-24 "Colitis, primary sclerosing" gastrointestinal disease Gastrointestinal Disease
rs1047891 3618 0.003741 -0.0179 0.982259253372505 296525 GCST005194 GCST PMID:29212778 2017-12-06 Coronary artery disease cardiovascular disease Cardiovascular Disease
rs1047891 3618 0.00345 0.03319 1.03374693250053 231596 FINNGEN_R6_KNEE_ARTHROSIS FINNGEN NA 2022-01-24 Gonarthrosis [arthrosis of knee](FG) musculoskeletal or connective tissue disease Musculoskeletal Or Connective Tissue Disease
rs1047891 3618 0.000402 -0.03208 0.96842910465177 260360 FINNGEN_R6_I9_HYPTENS FINNGEN NA 2022-01-24 Hypertension cardiovascular disease Cardiovascular Disease
rs1047891 3618 0.00423 -0.03488 0.965721295860155 213627 FINNGEN_R6_C_STROKE FINNGEN NA 2022-01-24 STROKE cardiovascular disease Cardiovascular Disease
rs1047891 3618 8.3e-06 -0.00414436 0.995864216008459 484598 GCST90038595 GCST PMID:33959723 2021-04-08 Cardiovascular disease cardiovascular disease Cardiovascular Disease
rs1047891 3618 0.0032 -0.0081 0.991932716605571 191108 GCST90016607 GCST PMID:33686288 2021-03-08 Bipolar disorder vs major depressive disorder (ordinary least squares (OLS)) nervous system disease Nervous System Disease
rs1047891 3618 1.11e-05 0.0738 1.07659146566982 246144 FINNGEN_R6_M13_ARTHROSIS_KNEE_PRIM_KNEESURG FINNGEN NA 2022-01-24 "Gonarthrosis, primary, with knee surgery" musculoskeletal or connective tissue disease Musculoskeletal Or Connective Tissue Disease
rs1047891 3618 0.00469 -0.04285 0.958055087552583 238338 FINNGEN_R6_I9_MI FINNGEN NA 2022-01-24 Myocardial infarction cardiovascular disease Cardiovascular Disease
rs1047891 3618 0.00496 0.04615 1.04723148389876 260405 FINNGEN_R6_H7_GLAUCOMA FINNGEN NA 2022-01-24 Glaucoma disease of visual system Disease Of Visual System
rs1047891 3618 0.00399 -0.11417 0.892106284922305 216765 FINNGEN_R6_E4_DM2REN FINNGEN NA 2022-01-24 Type 2 diabetes with renal complications urinary system disease Urinary System Disease
rs1047891 3618 3.2e-06 0.00169981 1.00170125549592 484598 GCST90038646 GCST PMID:33959723 2021-04-08 Migraine cardiovascular disease Cardiovascular Disease
rs1047891 3618 0.00313 0.03451 1.03511237944815 201213 FINNGEN_R6_M13_ARTHROSIS_KNEE FINNGEN NA 2022-01-24 Gonarthrosis musculoskeletal or connective tissue disease Musculoskeletal Or Connective Tissue Disease
rs1047891 3618 0.00163 -0.0384 0.96232793272161 251149 FINNGEN_R6_I9_CORATHER FINNGEN NA 2022-01-24 Coronary atherosclerosis cardiovascular disease Cardiovascular Disease
rs1047891 3618 2.39e-06 -0.05498 0.946504077845741 255750 FINNGEN_R6_CHOLELITH_BROAD FINNGEN NA 2022-01-24 "Cholelithiasis, broad definition with cholecystitis" gastrointestinal disease Gastrointestinal Disease
rs1047891 3618 0.00106 -0.06435 0.937676755226998 199229 FINNGEN_R6_DM_PERIPHATHERO FINNGEN NA 2022-01-24 Peripheral atherosclerosis cardiovascular disease Cardiovascular Disease
rs1047891 3618 0.000439 -0.03183 0.968671242193864 260405 FINNGEN_R6_I9_HYPERTENSION FINNGEN NA 2022-01-24 Hypertensive diseases cardiovascular disease Cardiovascular Disease
rs1047891 3618 0.00224 -0.05399 0.947441580870235 253928 FINNGEN_R6_I9_PAD FINNGEN NA 2022-01-24 Peripheral artery disease cardiovascular disease Cardiovascular Disease
rs1047891 3618 2.6e-05 -0.0011624 0.998838275325189 484598 GCST90038629 GCST PMID:33959723 2021-04-08 Cholelithiasis or gall stones gastrointestinal disease Gastrointestinal Disease
rs1047891 3618 0.001 0.00178857 1.00179017044535 484598 GCST90038638 GCST PMID:33959723 2021-04-08 Neurological disease nervous system disease Nervous System Disease
rs1047891 3618 0.000989 0.03803 1.03876239528292 260405 FINNGEN_R6_M13_ARTHROSIS_KNEE_PRIM_ICD10 FINNGEN NA 2022-01-24 "Gonarthrosis,primary" musculoskeletal or connective tissue disease Musculoskeletal Or Connective Tissue Disease
rs1047891 3618 3.43e-06 -0.04918 0.952009752519568 260405 FINNGEN_R6_K11_GALLBILPANC FINNGEN NA 2022-01-24 "Disorders of gallbladder, biliary tract and pancreas" pancreas disease Pancreas Disease
rs1047891 3618 0.000451 0.05955 1.06135882759424 242802 FINNGEN_R6_PRIM_KNEEARTHROSIS FINNGEN NA 2022-01-24 "Primary gonarthrosis, bilateral" musculoskeletal or connective tissue disease Musculoskeletal Or Connective Tissue Disease
rs1047891 3618 0.00483 -0.1233 0.883998423249938 216474 FINNGEN_R6_E4_DM2PERIPH FINNGEN NA 2022-01-24 Type 2 diabetes with peripheral circulatory complications cardiovascular disease Cardiovascular Disease
rs1047891 3618 3.32e-06 -0.0551 0.946390504170956 254733 FINNGEN_R6_K11_CHOLELITH FINNGEN NA 2022-01-24 Cholelithiasis gastrointestinal disease Gastrointestinal Disease
rs1047891 3618 0.00254 0.04686 1.0479752822695 206041 FINNGEN_R6_M13_SPONDYLOSIS FINNGEN NA 2022-01-24 Spondylosis musculoskeletal or connective tissue disease Musculoskeletal Or Connective Tissue Disease
rs1047891 3618 1e-04 -0.00112309 0.998877540429542 484598 GCST90038628 GCST PMID:33959723 2021-04-08 Gallbladder disease gastrointestinal disease Gastrointestinal Disease
rs1047891 3618 0.000396 -0.0629 0.939037372731376 40266 GCST004132 GCST PMID:28067908 2017-01-09 Crohn's disease gastrointestinal disease Gastrointestinal Disease
rs78058190 3618 4.99e-07 0.07137 1.07397852441763 260405 FINNGEN_R6_RX_ANTIHYP FINNGEN NA 2022-01-24 Antihypertensive medication - note that there are other indications cardiovascular disease Cardiovascular Disease
rs78058190 3618 1e-06 0.1051 1.11082168697048 260405 FINNGEN_R6_I9_CHD FINNGEN NA 2022-01-24 Major coronary heart disease event cardiovascular disease Cardiovascular Disease
rs78058190 3618 0.000972 -0.11911 0.887710147274906 259780 FINNGEN_R6_L12_NONIONRADISKIN FINNGEN NA 2022-01-24 Skin changes due to chronic exposure to nonionizing radiation integumentary system disease Integumentary System Disease
rs78058190 3618 0.000966 -0.1068 0.898705396096615 260405 FINNGEN_R6_M13_SYSTCONNECT FINNGEN NA 2022-01-24 Systemic connective tissue disorders musculoskeletal or connective tissue disease Musculoskeletal Or Connective Tissue Disease
rs78058190 3618 0.001 0.00366103 1.00366773975604 484598 GCST90038633 GCST PMID:33959723 2021-04-08 Diabetes pancreas disease Pancreas Disease
rs78058190 3618 1.67e-05 0.07871 1.08189052831921 260405 FINNGEN_R6_I9_IHD FINNGEN NA 2022-01-24 "Ischaemic heart disease, wide definition" cardiovascular disease Cardiovascular Disease
rs78058190 3618 2.44e-05 0.07476 1.077625489729 203871 FINNGEN_R6_FG_HYPERTENSION FINNGEN NA 2022-01-24 Hypertensive diseases (excluding secondary) cardiovascular disease Cardiovascular Disease
rs78058190 3618 0.00178 0.20816 1.23141017941636 87285 FINNGEN_R6_N14_OTHPENIS FINNGEN NA 2022-01-24 Other disorders of penis reproductive system or breast disease Reproductive System Or Breast Disease
rs78058190 3618 0.00237 0.73201 2.07925571427202 250748 FINNGEN_R6_H7_BLINDMONOCULAR FINNGEN NA 2022-01-24 "Blindness, monocular" disease of visual system Disease Of Visual System
rs78058190 3618 2.1e-08 0.0119579 1.01202968151961 484598 GCST90038604 GCST PMID:33959723 2021-04-08 Hypertension cardiovascular disease Cardiovascular Disease
rs78058190 3618 2.05e-05 0.07055 1.07309822300051 260405 FINNGEN_R6_E4_DIABETES FINNGEN NA 2022-01-24 Diabetes mellitus pancreas disease Pancreas Disease
rs78058190 3618 4.23e-05 0.06731 1.06962701115779 260405 FINNGEN_R6_DIABETES_FG FINNGEN NA 2022-01-24 "Diabetes, varying definitions" pancreas disease Pancreas Disease
rs78058190 3618 0.00258 0.06192 1.06387723114504 260405 FINNGEN_R6_G6_SLEEPAPNO_INCLAVO FINNGEN NA 2022-01-24 "Sleep apnoea, including avohilmo" respiratory or thoracic disease Respiratory Or Thoracic Disease
rs78058190 3618 0.000178 0.11087 1.11724965495814 116162 FINNGEN_R6_Z21_SUPERV_HIGH_R_PREGNAC FINNGEN NA 2022-01-24 Supervision of high-risk pregnancy reproductive system or breast disease Reproductive System Or Breast Disease
rs78058190 3618 8.33e-06 0.07715 1.08020409485514 249334 FINNGEN_R6_DM_OTHER_WIDE FINNGEN NA 2022-01-24 "Other diabetes, wide definition" pancreas disease Pancreas Disease
rs78058190 3618 5.88e-06 0.08341 1.08698738202606 260405 FINNGEN_R6_I9_ISCHHEART FINNGEN NA 2022-01-24 Ischemic heart diseases cardiovascular disease Cardiovascular Disease
rs78058190 3618 0.000672 -0.11579 0.890662242730718 260405 FINNGEN_R6_L12_RADIATIONRELATEDSKIN FINNGEN NA 2022-01-24 Radiation-related disorders of the skin and subcutaneous tissue integumentary system disease Integumentary System Disease
rs78058190 3618 1.83e-08 0.08714 1.09104941594472 260360 FINNGEN_R6_I9_HYPTENS FINNGEN NA 2022-01-24 Hypertension cardiovascular disease Cardiovascular Disease
rs78058190 3618 0.00211 0.03853 1.0392819063475 260405 FINNGEN_R6_E4_ENDONUTRMET FINNGEN NA 2022-01-24 "Endocrine, nutritional and metabolic diseases" endocrine system disease Endocrine System Disease
rs78058190 3618 0.000289 0.09126 1.09555381222313 245120 FINNGEN_R6_G6_CARPTU FINNGEN NA 2022-01-24 Carpal tunnel syndrome nervous system disease Nervous System Disease
rs78058190 3618 0.0015 -0.11975 0.88714219454491 208965 FINNGEN_R6_OTHER_SYSTCON_FG FINNGEN NA 2022-01-24 Other systemic involvement of connective tissue (FG) musculoskeletal or connective tissue disease Musculoskeletal Or Connective Tissue Disease
rs78058190 3618 0.00111 -0.39944 0.670695530387225 241660 FINNGEN_R6_H7_RETINANAS FINNGEN NA 2022-01-24 Other specified and unspecified retinal disorders disease of visual system Disease Of Visual System
rs78058190 3618 0.00368 0.59853 1.81944225349788 259877 FINNGEN_R6_SLE_OTH FINNGEN NA 2022-01-24 Other forms of systemic lupus erythematosus urinary system disease Urinary System Disease
rs78058190 3618 2.9e-11 0.0152867 1.0154041392549 484598 GCST90038595 GCST PMID:33959723 2021-04-08 Cardiovascular disease cardiovascular disease Cardiovascular Disease
rs78058190 3618 5.46e-06 0.08248 1.08597695368279 249793 FINNGEN_R6_KELA_DIAB_INSUL_EXMORE FINNGEN NA 2022-01-24 "Diabetes, insuline treatment (Kela reimbursement) (more control exclusions)" pancreas disease Pancreas Disease
rs78058190 3618 0.000833 0.08688 1.09076577997085 238338 FINNGEN_R6_I9_MI FINNGEN NA 2022-01-24 Myocardial infarction cardiovascular disease Cardiovascular Disease
rs78058190 3618 0.00115 -0.12062 0.886370716477277 258624 FINNGEN_R6_M13_OTHCONN FINNGEN NA 2022-01-24 Other systemic involvement of connective tissue musculoskeletal or connective tissue disease Musculoskeletal Or Connective Tissue Disease
rs78058190 3618 0.00272 -0.26452 0.767574297228112 254254 FINNGEN_R6_M13_HYPERMOBILITY FINNGEN NA 2022-01-24 Hypermobility syndrome musculoskeletal or connective tissue disease Musculoskeletal Or Connective Tissue Disease
rs78058190 3618 0.0043 0.00170821 1.00170966982181 484598 GCST90038623 GCST PMID:33959723 2021-04-08 Other abdominal problem gastrointestinal disease Gastrointestinal Disease
rs78058190 3618 2.41e-05 0.08826 1.09227207585232 251149 FINNGEN_R6_I9_CORATHER FINNGEN NA 2022-01-24 Coronary atherosclerosis cardiovascular disease Cardiovascular Disease
rs78058190 3618 0.00315 0.03378 1.03435702314975 260405 FINNGEN_R6_N14_GENITOURINARY FINNGEN NA 2022-01-24 Genitourinary diseases urinary system disease Urinary System Disease
rs78058190 3618 1.61e-08 0.08738 1.09131129922929 260405 FINNGEN_R6_I9_HYPERTENSION FINNGEN NA 2022-01-24 Hypertensive diseases cardiovascular disease Cardiovascular Disease
rs78058190 3618 0.00117 0.05914 1.06092375966995 260405 FINNGEN_R6_I9_CVD_HARD FINNGEN NA 2022-01-24 Hard cardiovascular diseases cardiovascular disease Cardiovascular Disease
rs78058190 3618 9.53e-05 0.08909 1.09317903801251 255936 FINNGEN_R6_I9_CHD_NOREV FINNGEN NA 2022-01-24 Major coronary heart disease event excluding revascularizations cardiovascular disease Cardiovascular Disease
rs78058190 3618 0.00369 0.06069 1.06256946659081 259404 FINNGEN_R6_G6_SLEEPAPNO FINNGEN NA 2022-01-24 Sleep apnoea respiratory or thoracic disease Respiratory Or Thoracic Disease
rs78058190 3618 0.000694 0.74604 2.10863327363165 260405 FINNGEN_R6_P16_OTH_DISORD_ORIGINA_PERINA_PERIOD FINNGEN NA 2022-01-24 Other disorders originating in the perinatal period pregnancy or perinatal disease Pregnancy Or Perinatal Disease
rs6755895 3618 0.000228 0.591 1.8057933061082 141611 FINNGEN_R6_L12_ALOPECANDRO FINNGEN NA 2022-01-24 Androgenic alopecia integumentary system disease Integumentary System Disease
rs6755895 3618 0.00088 -0.07084 0.931610937953681 181323 FINNGEN_R6_M13_RHEUMA FINNGEN NA 2022-01-24 Rheumatoid arthritis musculoskeletal or connective tissue disease Musculoskeletal Or Connective Tissue Disease
rs6755895 3618 0.00203 -0.10937 0.896398688617389 135286 FINNGEN_R6_N14_VAGINITIS FINNGEN NA 2022-01-24 Vaginitis/vulvovaginitis/vulvitis/abscess of vulva infectious disease Infectious Disease
rs6755895 3618 0.00398 0.25148 1.28592718126309 257119 FINNGEN_R6_N14_ACUTENEPHRITIC FINNGEN NA 2022-01-24 Acute nephritic syndrome urinary system disease Urinary System Disease
rs6755895 3618 0.00294 -0.0142 0.985900344474645 944133 GCST90014033 GCST PMID:33888516 2021-04-22 Haemorrhoidal disease cardiovascular disease Cardiovascular Disease
rs6755895 3618 0.00412 -0.3448 0.708362011703845 260405 FINNGEN_R6_P16_HAEMORRHAGIC_HAEMATOL_DISORD_FETUS_NEWBO FINNGEN NA 2022-01-24 Haemorrhagic and haematological disorders of fetus and newborn pregnancy or perinatal disease Pregnancy Or Perinatal Disease
rs6755895 3618 0.000356 -0.08678 0.916878786779404 260341 FINNGEN_R6_RHEUMA_SEROPOS_OTH FINNGEN NA 2022-01-24 Other/unspecified seropositiverheumatoid arthritis musculoskeletal or connective tissue disease Musculoskeletal Or Connective Tissue Disease
rs6755895 3618 0.0035 0.11469 1.12152571070674 253917 FINNGEN_R6_AB1_HERPES_SIMPLEX FINNGEN NA 2022-01-24 Herpesviral [herpes simplex] infections infectious disease Infectious Disease
rs6755895 3618 0.000421 -0.08523 0.918301050868833 260403 FINNGEN_R6_RHEUMA_SEROPOS_WIDE FINNGEN NA 2022-01-24 "Seropositive rheumatoid arthritis, wide" musculoskeletal or connective tissue disease Musculoskeletal Or Connective Tissue Disease
rs6755895 3618 0.000308 -0.08851 0.915293957750655 209654 FINNGEN_R6_RHEUMA_SEROPOS FINNGEN NA 2022-01-24 Seropositive rheumatoid arthritis musculoskeletal or connective tissue disease Musculoskeletal Or Connective Tissue Disease
rs6755895 3618 0.00211 -0.13944 0.86984521235145 251199 FINNGEN_R6_ULCERRECT FINNGEN NA 2022-01-24 Ulcerative rectosigmoiditis gastrointestinal disease Gastrointestinal Disease
rs6755895 3618 0.000551 -0.33434 0.71581036532447 258303 FINNGEN_R6_J10_ASBESTPNEUMOC FINNGEN NA 2022-01-24 Pneumoconiosis due to asbestos and other mineral fibres respiratory or thoracic disease Respiratory Or Thoracic Disease
rs6755895 3618 0.004453 0.007941 NA 357957 GCST006475 GCST PMID:29942085 2018-06-25 Depressed affect nervous system disease Nervous System Disease
rs6755895 3618 0.00059 -0.0695 0.932860133384556 260405 FINNGEN_R6_M13_RHEUMA_INCLAVO FINNGEN NA 2022-01-24 "Rheumatoid arthritis , including avohilmo" musculoskeletal or connective tissue disease Musculoskeletal Or Connective Tissue Disease
rs6755895 3618 0.00353 0.07665 1.07966412781072 244571 FINNGEN_R6_APPENDACUT_COMPLIC FINNGEN NA 2022-01-24 "Acute appendicitis, with complications" gastrointestinal disease Gastrointestinal Disease
rs6755895 3618 0.00176 0.14914 1.1608354948027 223324 FINNGEN_R6_E4_GOITRENOD FINNGEN NA 2022-01-24 Nontoxic single thyroid nodule endocrine system disease Endocrine System Disease
rs6755895 3618 0.000663 -0.47163 0.623984344418726 260342 FINNGEN_R6_P16_NEONTAL_JAUND_OTH_UNSP_CAUSES FINNGEN NA 2022-01-24 Neonatal jaundice from other and unspecified causes pregnancy or perinatal disease Pregnancy Or Perinatal Disease
rs6755895 3618 0.00389 -0.30656 0.735974358393076 231572 FINNGEN_R6_G6_CAUSALGIA FINNGEN NA 2022-01-24 Causalgia nervous system disease Nervous System Disease
rs6431630 3618 1.05e-06 -0.08958 0.914315116989059 255750 FINNGEN_R6_CHOLELITH_BROAD FINNGEN NA 2022-01-24 "Cholelithiasis, broad definition with cholecystitis" gastrointestinal disease Gastrointestinal Disease
rs6431630 3618 0.00429 0.09314 1.09761539066665 247107 FINNGEN_R6_I9_SEQULAE FINNGEN NA 2022-01-24 Sequelae of cerebrovascular disease cardiovascular disease Cardiovascular Disease
rs6431630 3618 0.000678 -0.15998 0.852160832012421 257194 FINNGEN_R6_G6_XTRAPYROTH FINNGEN NA 2022-01-24 Other extrapyramidal and movement disorders+ in other diseases nervous system disease Nervous System Disease
rs6431630 3618 0.00457 -0.14402 0.86587043047742 259415 FINNGEN_R6_GOUT_STRICT FINNGEN NA 2022-01-24 "Gout, strict definition" musculoskeletal or connective tissue disease Musculoskeletal Or Connective Tissue Disease
rs6431630 3618 0.0014 -0.33949 0.712133418208687 249240 FINNGEN_R6_H7_CORNEALNAS FINNGEN NA 2022-01-24 Other and unspecified corneal deformities and disorders disease of visual system Disease Of Visual System
rs6431630 3618 0.0012 -0.05799 0.943659383983456 244792 FINNGEN_R6_J10_ASTHMACOPDKELA FINNGEN NA 2022-01-24 Asthma/COPD (KELA code 203) respiratory or thoracic disease Respiratory Or Thoracic Disease
rs6431630 3618 0.00216 0.1458 1.15696477195557 260405 FINNGEN_R6_RX_RHEUMA_BIOLOGICAL FINNGEN NA 2022-01-24 Biological medication for rheuma musculoskeletal or connective tissue disease Musculoskeletal Or Connective Tissue Disease
rs6431630 3618 0.00135 -0.10772 0.897878967347722 230321 FINNGEN_R6_K11_FUNCDYSP FINNGEN NA 2022-01-24 Functional dyspepsia gastrointestinal disease Gastrointestinal Disease
rs6431630 3618 2.28e-05 -0.07052 0.931909101157394 260405 FINNGEN_R6_K11_GALLBILPANC FINNGEN NA 2022-01-24 "Disorders of gallbladder, biliary tract and pancreas" pancreas disease Pancreas Disease
rs6431630 3618 0.00193 0.20861 1.23196443869609 259245 FINNGEN_R6_J10_PNEUMONISOLLIQ FINNGEN NA 2022-01-24 Pneumonitis due to solids and liquids infectious disease Infectious Disease
rs6431630 3618 3.83e-05 0.56801 1.76475169893721 259014 FINNGEN_R6_AB1_VIRAL_INOTHER FINNGEN NA 2022-01-24 Viral agents as the cause of diseases classified to other chapters infectious disease Infectious Disease
rs6431630 3618 8.49e-06 -1.09537 0.334415850190449 231559 FINNGEN_R6_E4_GILBERT FINNGEN NA 2022-01-24 Gilbert syndrome genetic, familial or congenital disease Genetic, Familial Or Congenital Disease
rs6431630 3618 0.00132464651121268 0.0030013 1.00300580841008 217584 GCST005903 GCST PMID:29662059 2018-04-16 Major depressive disorder (ICD-10 coded) nervous system disease Nervous System Disease
rs6431630 3618 2.3e-07 -0.09659 0.907928180386296 254733 FINNGEN_R6_K11_CHOLELITH FINNGEN NA 2022-01-24 Cholelithiasis gastrointestinal disease Gastrointestinal Disease
rs59104589 3618 4.42e-05 0.06602 1.06824808191398 242802 FINNGEN_R6_PRIM_KNEEARTHROSIS FINNGEN NA 2022-01-24 "Primary gonarthrosis, bilateral" musculoskeletal or connective tissue disease Musculoskeletal Or Connective Tissue Disease
rs59104589 3618 0.0036 0.06261 1.06461155974877 252427 FINNGEN_R6_PRIM_COXARTHROSIS FINNGEN NA 2022-01-24 "Primary coxarthrosis, bilateral" musculoskeletal or connective tissue disease Musculoskeletal Or Connective Tissue Disease
rs59104589 3618 0.00414565335260575 0.0194594548668933 1.01965002417659 408422 GCST90014325 GCST PMID:34103634 2021-06-08 Asthma respiratory or thoracic disease Respiratory Or Thoracic Disease
rs59104589 3618 0.0024 -0.27377 0.760506971750517 251210 FINNGEN_R6_VD_MI FINNGEN NA 2022-01-24 Vascular dementia (multiple infarctations) cardiovascular disease Cardiovascular Disease
rs59104589 3618 0.002784 -0.0782 0.924779452156286 410484 GCST006907 GCST PMID:29531354 2018-03-12 Ischemic stroke (large artery atherosclerosis) cardiovascular disease Cardiovascular Disease
rs59104589 3618 0.00388 0.11896 1.12632486439271 195542 FINNGEN_R6_M13_ENTESOPATHYLOWNAS FINNGEN NA 2022-01-24 "Other/unspecified enthesopathies of lower limb, excluding foot" musculoskeletal or connective tissue disease Musculoskeletal Or Connective Tissue Disease
rs59104589 3618 0.0015 0.00275273 1.0027565222401 484598 GCST90038601 GCST PMID:33959723 2021-04-08 Musculoskeletal disorder or trauma musculoskeletal or connective tissue disease Musculoskeletal Or Connective Tissue Disease
rs59104589 3618 2.4e-05 0.00112132 1.00112194891432 484598 GCST90038629 GCST PMID:33959723 2021-04-08 Cholelithiasis or gall stones gastrointestinal disease Gastrointestinal Disease
rs59104589 3618 0.00337 0.12831 1.13690538874491 226108 FINNGEN_R6_K11_OTHDISSTOMDUOD FINNGEN NA 2022-01-24 Other diseases of stomach and duodenum gastrointestinal disease Gastrointestinal Disease
rs59104589 3618 0.0035 0.0081 1.00813289375315 175575 GCST90016616 GCST PMID:33686288 2021-03-08 Major depressive disorder vs Tourette's syndrome and other tic disorders (ordinary least squares (OLS)) nervous system disease Nervous System Disease
rs59104589 3618 0.0011 0.44277 1.55701417989422 216071 FINNGEN_R6_K11_IMPACT FINNGEN NA 2022-01-24 Impaction of intestines gastrointestinal disease Gastrointestinal Disease
rs59104589 3618 5.6e-05 0.00111657 1.00111719359636 484598 GCST90038628 GCST PMID:33959723 2021-04-08 Gallbladder disease gastrointestinal disease Gastrointestinal Disease
rs59104589 3618 0.00495 0.03109 1.03157834175951 255750 FINNGEN_R6_CHOLELITH_BROAD FINNGEN NA 2022-01-24 "Cholelithiasis, broad definition with cholecystitis" gastrointestinal disease Gastrointestinal Disease
rs59104589 3618 0.00021 0.05487 1.05640327332297 206041 FINNGEN_R6_M13_SPONDYLOSIS FINNGEN NA 2022-01-24 Spondylosis musculoskeletal or connective tissue disease Musculoskeletal Or Connective Tissue Disease
rs59104589 3618 0.00231 0.03427 1.03486398228594 254733 FINNGEN_R6_K11_CHOLELITH FINNGEN NA 2022-01-24 Cholelithiasis gastrointestinal disease Gastrointestinal Disease
rs59104589 3618 0.00325035 0.0601256738331777 1.06197 32970 GCST005812 GCST PMID:29559693 2018-03-20 Osteoarthritis of the hip or knee (hospital diagnosed) musculoskeletal or connective tissue disease Musculoskeletal Or Connective Tissue Disease
rs9812100 3618 0.00486 -0.0569 0.944688533496588 141725 FINNGEN_R6_I9_PAROXTAC FINNGEN NA 2022-01-24 Paroxysmal tachycardia cardiovascular disease Cardiovascular Disease
rs9812100 3618 0.00314 0.1359 1.14556733113372 250709 FINNGEN_R6_CHRONLARGE FINNGEN NA 2022-01-24 Crohn's disease of large intestine gastrointestinal disease Gastrointestinal Disease
rs9812100 3618 0.00023 0.012 1.01207228886608 23918 GCST90016598 GCST PMID:33686288 2021-03-08 ADHD vs Tourette's syndrome and other tic disorders (ordinary least squares (OLS)) nervous system disease Nervous System Disease
rs9812100 3618 9.9e-05 0.00251549 1.00251865649951 484598 GCST90038616 GCST PMID:33959723 2021-04-08 Asthma respiratory or thoracic disease Respiratory Or Thoracic Disease
rs9812100 3618 0.00204891017090647 0.0201368863055962 1.02034100117779 408422 GCST90014325 GCST PMID:34103634 2021-06-08 Asthma respiratory or thoracic disease Respiratory Or Thoracic Disease
rs9812100 3618 0.00289 -0.10455 0.900729759792963 255726 FINNGEN_R6_K11_ALCOLIV FINNGEN NA 2022-01-24 Alcoholic liver disease gastrointestinal disease Gastrointestinal Disease
rs9812100 3618 0.000738 0.0864 1.09024233803258 177073 FINNGEN_R6_M13_HAMMERTOE FINNGEN NA 2022-01-24 Other hammer toe(s) (acquired) musculoskeletal or connective tissue disease Musculoskeletal Or Connective Tissue Disease
rs9812100 3618 0.00169 -0.0254 0.974919866077912 260405 FINNGEN_R6_J10_UPPERINFEC FINNGEN NA 2022-01-24 Acute upper respiratory infections infectious disease Infectious Disease
rs9812100 3618 0.00288 0.03227 1.0327963226702 218528 FINNGEN_R6_M13_INTERVERTEB FINNGEN NA 2022-01-24 Other intervertebral disc disorders musculoskeletal or connective tissue disease Musculoskeletal Or Connective Tissue Disease
rs9812100 3618 0.00422 0.05951 1.06131637409021 238552 FINNGEN_R6_H8_OTHHEARINGLOSS FINNGEN NA 2022-01-24 Other hearing loss nervous system disease Nervous System Disease
rs9812100 3618 0.0021 -0.21529 0.806307577071465 133287 FINNGEN_R6_N14_BARTHOABSCESS FINNGEN NA 2022-01-24 Abscess of Bartholin gland infectious disease Infectious Disease
rs9812100 3618 0.0033 0.000408109 1.00040819228781 484598 GCST90038662 GCST PMID:33959723 2021-04-08 Food allergy or anaphylactic reaction immune system disease Immune System Disease
rs9812100 3618 0.00273 -0.10504 0.900288510325612 260405 FINNGEN_R6_ALCOLIVER FINNGEN NA 2022-01-24 Alcoholic liver disease gastrointestinal disease Gastrointestinal Disease
rs2881654 3618 1.24e-13 -0.09322 0.910993059775341 249334 FINNGEN_R6_DM_OTHER_WIDE FINNGEN NA 2022-01-24 "Other diabetes, wide definition" pancreas disease Pancreas Disease
rs2881654 3618 0.00161 0.03659 1.03726765390579 260405 FINNGEN_R6_J10_PNEUMOPROBBAC FINNGEN NA 2022-01-24 Pneumonia (excl. viral and due to other infectious organisms not elsewhere classified) infectious disease Infectious Disease
rs2881654 3618 3.4e-09 -0.122217632724249 0.884955752212389 69033 GCST005047 GCST PMID:22885922 2012-09-01 Type 2 diabetes pancreas disease Pancreas Disease
rs2881654 3618 0.00149 0.03656 1.03723653634294 260405 FINNGEN_R6_J10_PNEUMONIA FINNGEN NA 2022-01-24 All pneumoniae infectious disease Infectious Disease
rs2881654 3618 0.00206 -0.05027 0.950972627225291 176858 FINNGEN_R6_ST19_INTRACRATRAUMA FINNGEN NA 2022-01-24 Intracranial trauma nervous system disease Nervous System Disease
rs2881654 3618 0.00464 -0.04523 0.955777627696473 224461 FINNGEN_R6_DM_RETINOPATHY_EXMORE FINNGEN NA 2022-01-24 Diabetic retinopathy (more control exclusions) disease of visual system Disease Of Visual System
rs2881654 3618 5.44e-15 -0.09416 0.910137128649806 260405 FINNGEN_R6_E4_DIABETES FINNGEN NA 2022-01-24 Diabetes mellitus pancreas disease Pancreas Disease
rs2881654 3618 0.00484 0.05895 1.06072220330407 260405 FINNGEN_R6_AB1_VIRAL_SKIN_MUCOUS_MEMBRANE FINNGEN NA 2022-01-24 Viral infections characterized by skin and mucous membrane lesions infectious disease Infectious Disease
rs2881654 3618 6.4e-16 -0.00519875 0.994814740113415 484598 GCST90038633 GCST PMID:33959723 2021-04-08 Diabetes pancreas disease Pancreas Disease
rs2881654 3618 6e-04 -0.06868 0.933625392407251 253168 FINNGEN_R6_DM_RETINA_PROLIF FINNGEN NA 2022-01-24 Proliferative diabetic retinopathy disease of visual system Disease Of Visual System
rs2881654 3618 0.00309 -0.14062 0.868819400348985 250844 FINNGEN_R6_H8_OTOSCLE FINNGEN NA 2022-01-24 Otosclerosis disease of ear Disease Of Ear
rs2881654 3618 1.92e-14 -0.10096 0.903969190930336 249793 FINNGEN_R6_KELA_DIAB_INSUL_EXMORE FINNGEN NA 2022-01-24 "Diabetes, insuline treatment (Kela reimbursement) (more control exclusions)" pancreas disease Pancreas Disease
rs2881654 3618 0.00368 -0.0676 0.934634252517449 199410 FINNGEN_R6_DM_SEVERAL_COMPLICATIONS FINNGEN NA 2022-01-24 "Diabetes, several complications" pancreas disease Pancreas Disease
rs2881654 3618 0.00401 0.03358 1.03415017243088 222629 FINNGEN_R6_PULM_PNEUMONIA_SEPSIS FINNGEN NA 2022-01-24 COPD/asthma/ILD related pneumonia or pneumonia derived septichaemia infectious disease Infectious Disease
rs2881654 3618 0.00262 0.03336 1.03392268441754 260405 FINNGEN_R6_J10_INFLUPNEU FINNGEN NA 2022-01-24 Influenza and pneumonia infectious disease Infectious Disease
rs2881654 3618 1.428e-15 -0.1958 0.822176653566463 70127 GCST005413 GCST PMID:29358691 2018-01-22 Type 2 diabetes pancreas disease Pancreas Disease
rs2881654 3618 1.1e-09 -0.00552237 0.994492850255026 484598 GCST90038599 GCST PMID:33959723 2021-04-08 Diabetes or endocrine disease pancreas disease Pancreas Disease
rs2881654 3618 0.00401 0.03358 1.03415017243088 222629 FINNGEN_R6_COPD_ASTHMA_PNEUMONIA_SEPSIS FINNGEN NA 2022-01-24 COPD/asthma related pneumonia or pneumonia derived septichaemia infectious disease Infectious Disease
rs2881654 3618 0.00475 0.10553 1.11129944300606 254522 FINNGEN_R6_AB1_ZOSTER FINNGEN NA 2022-01-24 Zoster [herpes zoster] infectious disease Infectious Disease
rs2881654 3618 0.00259 0.25919 1.29587999863864 226220 FINNGEN_R6_I9_LYMPHOTH FINNGEN NA 2022-01-24 Other noninfective disordersof lymphatic vessels and lymph nodes immune system disease Immune System Disease
rs2881654 3618 0.002052 0.0304 1.03086679821445 1030836 GCST006414 GCST PMID:30061737 2018-07-30 Atrial fibrillation cardiovascular disease Cardiovascular Disease
rs2881654 3618 0.00083 -0.00122731 0.998773442836899 484598 GCST90038687 GCST PMID:33959723 2021-04-08 Gout musculoskeletal or connective tissue disease Musculoskeletal Or Connective Tissue Disease
rs2881654 3618 0.002 -0.00122533 0.998775420410273 484598 GCST90038629 GCST PMID:33959723 2021-04-08 Cholelithiasis or gall stones gastrointestinal disease Gastrointestinal Disease
rs2881654 3618 0.00413 0.03521 1.03583721177548 252529 FINNGEN_R6_J10_PNEUMONAS FINNGEN NA 2022-01-24 "Pneumonia, organism unsepcified" infectious disease Infectious Disease
rs2881654 3618 0.00278 -0.05386 0.947564756281976 173678 FINNGEN_R6_ST19_CONCUSSION FINNGEN NA 2022-01-24 Concussion nervous system disease Nervous System Disease
rs2881654 3618 0.00118 -0.07873 0.924289448908974 260405 FINNGEN_R6_K11_LIVER FINNGEN NA 2022-01-24 Diseases of liver gastrointestinal disease Gastrointestinal Disease
rs2881654 3618 0.0021 -0.00350812 0.99649802626359 484598 GCST90038604 GCST PMID:33959723 2021-04-08 Hypertension cardiovascular disease Cardiovascular Disease
rs2881654 3618 0.004864 0.009936 NA 357957 GCST006475 GCST PMID:29942085 2018-06-25 Depressed affect nervous system disease Nervous System Disease
rs2881654 3618 0.00393 -0.04878 0.952390632591512 252363 FINNGEN_R6_N14_PYELONEPHR FINNGEN NA 2022-01-24 Acute tubulo-interstitial nephritis urinary system disease Urinary System Disease
rs2881654 3618 7.04e-16 -0.0965 0.90800989759975 260405 FINNGEN_R6_DIABETES_FG FINNGEN NA 2022-01-24 "Diabetes, varying definitions" pancreas disease Pancreas Disease
rs2881654 3618 0.00257 -0.18429 0.831694577423081 253278 FINNGEN_R6_L12_PSORI_NAS FINNGEN NA 2022-01-24 Other and unspecified psoriasis integumentary system disease Integumentary System Disease
rs2881654 3618 5.15e-23 -0.1096 0.896192540626934 659316 GCST006867 GCST PMID:30054458 2018-07-27 Type 2 diabetes pancreas disease Pancreas Disease
rs6792725 3618 5.24e-05 0.04548 1.04653007380317 254733 FINNGEN_R6_K11_CHOLELITH FINNGEN NA 2022-01-24 Cholelithiasis gastrointestinal disease Gastrointestinal Disease
rs6792725 3618 4.1e-05 0.04536 1.04640449772902 255750 FINNGEN_R6_CHOLELITH_BROAD FINNGEN NA 2022-01-24 "Cholelithiasis, broad definition with cholecystitis" gastrointestinal disease Gastrointestinal Disease
rs6792725 3618 0.000486 0.08332 1.08688955756385 260405 FINNGEN_R6_TRAUMBRAIN_NONCONCUS FINNGEN NA 2022-01-24 "severe traumatic brain injury, does not include concussion" nervous system disease Nervous System Disease
rs6792725 3618 0.00254 0.22037 1.24653786428217 260405 FINNGEN_R6_AB1_HIV FINNGEN NA 2022-01-24 Human immunodeficiency virus [HIV] disease infectious disease Infectious Disease
rs6792725 3618 0.004 -0.00136391 0.998637019702519 484598 GCST90038633 GCST PMID:33959723 2021-04-08 Diabetes pancreas disease Pancreas Disease
rs6792725 3618 0.00189 0.23506 1.2649846655359 260375 FINNGEN_R6_AB1_OTHER_CONDITIONS FINNGEN NA 2022-01-24 Human immunodeficiency virus [HIV] disease resulting in other conditions infectious disease Infectious Disease
rs6792725 3618 0.00296 -0.33768 0.713423546909904 256734 FINNGEN_R6_G6_ALCOPOLY FINNGEN NA 2022-01-24 Alcohol induced polyneuropathy nervous system disease Nervous System Disease
rs6792725 3618 2.26e-05 0.0426 1.04352040319657 260405 FINNGEN_R6_K11_GALLBILPANC FINNGEN NA 2022-01-24 "Disorders of gallbladder, biliary tract and pancreas" pancreas disease Pancreas Disease
rs6792725 3618 0.00289 -0.34087 0.711151351873185 260405 FINNGEN_R6_ALCOPOLYNEU FINNGEN NA 2022-01-24 Alcohol induced polyneuropathy nervous system disease Nervous System Disease
rs6792725 3618 0.00049 0.08464 1.08832519909479 235360 FINNGEN_R6_K11_ACUTPANC FINNGEN NA 2022-01-24 Acute pancreatitis pancreas disease Pancreas Disease
rs6792725 3618 0.00173 -0.18464 0.831403535256333 251604 FINNGEN_R6_E4_HYPOPARA FINNGEN NA 2022-01-24 Hypoparathyroidism endocrine system disease Endocrine System Disease
rs6792725 3618 0.000518 0.2458 1.27864381920332 253768 FINNGEN_R6_AB1_SYPHILIS FINNGEN NA 2022-01-24 Syphilis infectious disease Infectious Disease
rs4431051 3618 0.00354 0.06299 1.06501618901616 239353 FINNGEN_R6_AB1_VIRAL_OTHER_INTEST_INFECTIONS FINNGEN NA 2022-01-24 Viral and other specified intestinal infections infectious disease Infectious Disease
rs4431051 3618 0.00029 0.012 1.01207228886608 38733 GCST90016606 GCST PMID:33686288 2021-03-08 Bipolar disorder vs autism spectrum disorder (ordinary least squares (OLS)) nervous system disease Nervous System Disease
rs4431051 3618 0.001 0.0099 1.00994916711754 59056 GCST90016620 GCST PMID:33686288 2021-03-08 Schizophrenia vs autism spectrum disorder (ordinary least squares (OLS)) nervous system disease Nervous System Disease
rs4431051 3618 0.00158 -0.04076 0.960059516584277 260405 FINNGEN_R6_K11_PERIODON_CHRON_INCLAVO FINNGEN NA 2022-01-24 "Chronic periodontitis , including avohilmo" gastrointestinal disease Gastrointestinal Disease
rs4431051 3618 0.001 0.00140438 1.00140536660339 484598 GCST90038679 GCST PMID:33959723 2021-04-08 Dermatologic disease integumentary system disease Integumentary System Disease
rs4431051 3618 0.0013 -0.013 0.987084135020288 21787 GCST90016597 GCST PMID:33686288 2021-03-08 ADHD vs obsessive compulsive disorder (ordinary least squares (OLS)) nervous system disease Nervous System Disease
rs4431051 3618 0.00286 -0.1137 0.892525673424796 147061 FINNGEN_R6_O15_ICP_WIDE FINNGEN NA 2022-01-24 "Intrahepatic Cholestasis of Pregnancy (ICP) , incl. ICD-8" gastrointestinal disease Gastrointestinal Disease
rs4431051 3618 2.2e-07 -0.00235611 0.997646663448555 484598 GCST90038637 GCST PMID:33959723 2021-04-08 Hypothyroidism or myxedema endocrine system disease Endocrine System Disease
rs4431051 3618 4.6e-05 0.014 1.01409845893849 39451 GCST90016604 GCST PMID:33686288 2021-03-08 Bipolar disorder vs ADHD (ordinary least squares (OLS)) nervous system disease Nervous System Disease
rs4431051 3618 0.00017 0.013 1.01308486735981 59774 GCST90016618 GCST PMID:33686288 2021-03-08 Schizophrenia vs ADHD (ordinary least squares (OLS)) nervous system disease Nervous System Disease
rs4431051 3618 0.000747 0.16075 1.17439133427751 232596 FINNGEN_R6_K11_CHOLANGI FINNGEN NA 2022-01-24 "Cholangitis (primary sclerosing, PSC)" gastrointestinal disease Gastrointestinal Disease
rs4431051 3618 7.4e-07 -0.0024128 0.99759010846227 484598 GCST90038635 GCST PMID:33959723 2021-04-08 Thyroid problem (not cancer) endocrine system disease Endocrine System Disease
rs4431051 3618 4.9e-06 -0.00283272 0.997171288365547 484598 GCST90038599 GCST PMID:33959723 2021-04-08 Diabetes or endocrine disease pancreas disease Pancreas Disease
rs4431051 3618 0.000642 -0.07452 0.928188910095142 256228 FINNGEN_R6_ST19_FRACT_FEMUR FINNGEN NA 2022-01-24 Fracture of femur musculoskeletal or connective tissue disease Musculoskeletal Or Connective Tissue Disease
rs4431051 3618 0.00261 0.18539 1.203687786836 247882 FINNGEN_R6_SEPTICHE_PNEUMONIA FINNGEN NA 2022-01-24 Pneumonia derived septichemia infectious disease Infectious Disease
rs4431051 3618 0.000237 0.4037 1.49735467316849 236341 FINNGEN_R6_L12_PRURIGONAS FINNGEN NA 2022-01-24 Other  prurigo integumentary system disease Integumentary System Disease
rs4431051 3618 0.00448 -0.35581 0.700605722677429 260328 FINNGEN_R6_CHONDRO_OTH FINNGEN NA 2022-01-24 Other chondrocalcinosis musculoskeletal or connective tissue disease Musculoskeletal Or Connective Tissue Disease
rs4431051 3618 0.0028 0.000665587 1.00066580855218 484598 GCST90038681 GCST PMID:33959723 2021-04-08 Psoriasis integumentary system disease Integumentary System Disease
rs4431051 3618 0.003984 0.0457 1.04676033574729 45975 GCST004133 GCST PMID:28067908 2017-01-09 Ulcerative colitis gastrointestinal disease Gastrointestinal Disease
rs4431051 3618 0.0049 -0.0092 0.990842190516615 21069 GCST90016602 GCST PMID:33686288 2021-03-08 Autism spectrum disorder vs obsessive compulsive disorder (ordinary least squares (OLS)) nervous system disease Nervous System Disease
rs4431051 3618 0.0017 0.0083 1.0083345404959 93491 GCST90016622 GCST PMID:33686288 2021-03-08 Schizophrenia vs major depressive disorder (ordinary least squares (OLS)) nervous system disease Nervous System Disease
rs4431051 3618 0.00261 0.18539 1.203687786836 247882 FINNGEN_R6_ASTHMA_SEPTICHE_PNEUMONIA FINNGEN NA 2022-01-24 Pneumonia derived septichemia infectious disease Infectious Disease
rs4431051 3618 0.00037 0.0098 1.00984817725041 191108 GCST90016607 GCST PMID:33686288 2021-03-08 Bipolar disorder vs major depressive disorder (ordinary least squares (OLS)) nervous system disease Nervous System Disease
rs4676609 3618 0.00126 -0.10359 0.901594875551487 144361 FINNGEN_R6_O15_PUERP_SEPSIS FINNGEN NA 2022-01-24 Puerperal sepsis pregnancy or perinatal disease Pregnancy Or Perinatal Disease
rs4676609 3618 0.00469 -0.12896 0.879009125207394 250498 FINNGEN_R6_M13_BONECONTINUITY FINNGEN NA 2022-01-24 Disorders of continuity of bone musculoskeletal or connective tissue disease Musculoskeletal Or Connective Tissue Disease
rs4676609 3618 0.00316 0.20447 1.22687464905419 133447 FINNGEN_R6_N14_BARTHOOTHNAS FINNGEN NA 2022-01-24 Other and unspecified disease of Bartholin gland reproductive system or breast disease Reproductive System Or Breast Disease
rs4676609 3618 0.0041 0.44961 1.56770066299247 81708 FINNGEN_R6_N14_PREMENSTSYNDROM FINNGEN NA 2022-01-24 Premenstrual syndrome reproductive system or breast disease Reproductive System Or Breast Disease
rs4676609 3618 0.0006899 -0.0580052 0.94364504046983 86995 GCST000998 GCST PMID:21378990 2011-03-06 Coronary heart disease cardiovascular disease Cardiovascular Disease
rs76367790 3618 4.73282e-05 0.0678362028035698 1.07019 50508 GCST005814 GCST PMID:29559693 2018-03-20 Osteoarthritis (hospital diagnosed) musculoskeletal or connective tissue disease Musculoskeletal Or Connective Tissue Disease
rs76367790 3618 0.000413421 0.065418 1.06760519009852 56637 GCST90086044 GCST PMID:33893285 2021-04-23 Asthma respiratory or thoracic disease Respiratory Or Thoracic Disease
rs76367790 3618 1.455e-05 0.0353 1.03593044131981 417596 GCST007092 GCST PMID:30664745 2019-01-21 Osteoarthritis of the hip or knee musculoskeletal or connective tissue disease Musculoskeletal Or Connective Tissue Disease
rs76367790 3618 2.832e-05 0.0414 1.04226892974698 403124 GCST007090 GCST PMID:30664745 2019-01-21 Knee osteoarthritis musculoskeletal or connective tissue disease Musculoskeletal Or Connective Tissue Disease
rs76367790 3618 1.1e-05 0.016 1.01612868540609 36091 GCST90016595 GCST PMID:33686288 2021-03-08 ADHD vs anorexia nervosa (ordinary least squares (OLS)) nervous system disease Nervous System Disease
rs76367790 3618 0.002 0.0079 1.00793128733572 37480 GCST90016596 GCST PMID:33686288 2021-03-08 ADHD vs autism spectrum disorder (ordinary least squares (OLS)) nervous system disease Nervous System Disease
rs76367790 3618 7.1e-05 0.00251163 1.00251478678497 484598 GCST90038616 GCST PMID:33959723 2021-04-08 Asthma respiratory or thoracic disease Respiratory Or Thoracic Disease
rs76367790 3618 0.000295679822740471 0.023930602943015 1.02421923762347 408422 GCST90014325 GCST PMID:34103634 2021-06-08 Asthma respiratory or thoracic disease Respiratory Or Thoracic Disease
rs76367790 3618 0.000547579 0.0516337364305815 1.05299 63556 GCST005811 GCST PMID:29559693 2018-03-20 Osteoarthritis (self-reported) musculoskeletal or connective tissue disease Musculoskeletal Or Connective Tissue Disease
rs76367790 3618 0.00272417 0.0609916132903545 1.06289 32970 GCST005812 GCST PMID:29559693 2018-03-20 Osteoarthritis of the hip or knee (hospital diagnosed) musculoskeletal or connective tissue disease Musculoskeletal Or Connective Tissue Disease
rs76367790 3618 2e-04 0.0406352532861734 1.04147216270935 471717 GCST011364 GCST PMID:33532862 2021-02-03 Myocardial infarction cardiovascular disease Cardiovascular Disease
rs6445386 3618 0.00458 -0.05032 0.950925079782626 130508 FINNGEN_R6_O15_ABORT_MEDICAL FINNGEN NA 2022-01-24 Medical abortion reproductive system or breast disease Reproductive System Or Breast Disease
rs6445386 3618 1.18e-07 -0.10911 0.896631782577331 233807 FINNGEN_R6_K11_DIVERTIC FINNGEN NA 2022-01-24 Diverticular disease of intestine gastrointestinal disease Gastrointestinal Disease
rs6445386 3618 0.0022 -0.04072 0.960097919732998 260405 FINNGEN_R6_K11_INTESTOTH FINNGEN NA 2022-01-24 Other diseases of intestines gastrointestinal disease Gastrointestinal Disease
rs6445386 3618 0.00265 -0.1065 0.898975048161231 252521 FINNGEN_R6_L12_ABSCESS_CUT FINNGEN NA 2022-01-24 "Cutaneous abscess, furuncle and carbuncle" infectious disease Infectious Disease
rs6445386 3618 0.000198 -0.0367 0.963965281559421 417596 GCST007092 GCST PMID:30664745 2019-01-21 Osteoarthritis of the hip or knee musculoskeletal or connective tissue disease Musculoskeletal Or Connective Tissue Disease
rs6445386 3618 0.001187 -0.039 0.961750709146367 403124 GCST007090 GCST PMID:30664745 2019-01-21 Knee osteoarthritis musculoskeletal or connective tissue disease Musculoskeletal Or Connective Tissue Disease
rs6445386 3618 0.00018 -0.03856 0.962173972569516 260405 FINNGEN_R6_K11_GIDISEASES FINNGEN NA 2022-01-24 Gastrointestinal diseases gastrointestinal disease Gastrointestinal Disease
rs6445386 3618 0.00128 0.15469 1.16729604323735 185656 FINNGEN_R6_I9_CARDMPRI FINNGEN NA 2022-01-24 "Cardiomyopathies, Primary/intrinsic" cardiovascular disease Cardiovascular Disease
rs6445386 3618 0.00218 -0.2855 0.75163834117834 260405 FINNGEN_R6_Q17_OTHER_CONGEN_MALFO_DIGES_SYSTEM1 FINNGEN NA 2022-01-24 Other congenital malformations of the digestive system genetic, familial or congenital disease Genetic, Familial Or Congenital Disease
rs6445386 3618 0.000103 -0.21811 0.804036992732757 199528 FINNGEN_R6_M13_MUSCLE FINNGEN NA 2022-01-24 Disorders of muscles musculoskeletal or connective tissue disease Musculoskeletal Or Connective Tissue Disease
rs6445386 3618 5.32364702596959e-05 -0.0788077360505049 0.924217601090311 56429 GCST90000515 GCST PMID:34187846 2021-06-29 Barrett's esophagus gastrointestinal disease Gastrointestinal Disease
rs6445386 3618 0.000421 -0.11399 0.89226687850658 247107 FINNGEN_R6_I9_SEQULAE FINNGEN NA 2022-01-24 Sequelae of cerebrovascular disease cardiovascular disease Cardiovascular Disease
rs6445386 3618 0.00326 0.13855 1.14860711048997 190397 FINNGEN_R6_FG_CARDMYO FINNGEN NA 2022-01-24 Cardiomyopathy (excluding other) cardiovascular disease Cardiovascular Disease
rs6445386 3618 0.00462 -0.3823 0.682290335398635 81910 FINNGEN_R6_N14_HABITABORT FINNGEN NA 2022-01-24 Habitual aborter reproductive system or breast disease Reproductive System Or Breast Disease
rs6445386 3618 0.000307 -0.03903 0.961721857057876 260405 FINNGEN_R6_M13_MUSCULOSKELETAL FINNGEN NA 2022-01-24 Diseases of the musculoskeletal system and connective tissue musculoskeletal or connective tissue disease Musculoskeletal Or Connective Tissue Disease
rs6445386 3618 0.00265 0.76027 2.13885363302354 260405 FINNGEN_R6_K11_OESULC_ADVERSE FINNGEN NA 2022-01-24 "Ulcer of oesophagus, drug-induced" gastrointestinal disease Gastrointestinal Disease
rs1354034 3618 0.00258 -0.06651 0.935653559273955 228780 FINNGEN_R6_J10_INFLUENZA FINNGEN NA 2022-01-24 All influenza infectious disease Infectious Disease
rs1354034 3618 0.00312 0.10959 1.11582049026033 175268 FINNGEN_R6_M13_REACTARTH FINNGEN NA 2022-01-24 Reactive arthropathies musculoskeletal or connective tissue disease Musculoskeletal Or Connective Tissue Disease
rs1354034 3618 0.00443 0.17274 1.1885570400769 260405 FINNGEN_R6_Q17_OTHER_CONGEN_MALFO_DIGES_SYSTEM1 FINNGEN NA 2022-01-24 Other congenital malformations of the digestive system genetic, familial or congenital disease Genetic, Familial Or Congenital Disease
rs1354034 3618 0.00436 -0.40936 0.664075122240978 260405 FINNGEN_R6_OSTEON_DRUGS FINNGEN NA 2022-01-24 Osteonecrosis due to drugs musculoskeletal or connective tissue disease Musculoskeletal Or Connective Tissue Disease
rs1354034 3618 0.00043 0.000863838 1.0008642112155 484598 GCST90038674 GCST PMID:33959723 2021-04-08 Other neurological problem nervous system disease Nervous System Disease
rs1354034 3618 0.000226 0.44035 1.55325076115223 241534 FINNGEN_R6_H7_LAGOPHTALMOS FINNGEN NA 2022-01-24 Lagophthalmos disease of visual system Disease Of Visual System
rs1354034 3618 0.00179 -0.3363 0.714408751039137 143369 FINNGEN_R6_F5_MENTPUER FINNGEN NA 2022-01-24 Mental and behauvioural disorders associated with the puerperium pregnancy or perinatal disease Pregnancy Or Perinatal Disease
rs1354034 3618 0.00154 0.0449 1.04592326235269 147061 FINNGEN_R6_N14_FEMALEGENINF FINNGEN NA 2022-01-24 Inflammatory diseases of female pelvic organs reproductive system or breast disease Reproductive System Or Breast Disease
rs1354034 3618 0.00175 -0.33694 0.713951675718176 147061 FINNGEN_R6_KRA_PSY_PUERPER FINNGEN NA 2022-01-24 "Mental and behabioural disorders of puerperum, not classified elsewhere" pregnancy or perinatal disease Pregnancy Or Perinatal Disease
rs1354034 3618 0.00015 -0.000713887 0.999286367756698 484598 GCST90038706 GCST PMID:33959723 2021-04-08 Fracture of pelvis or lower limb musculoskeletal or connective tissue disease Musculoskeletal Or Connective Tissue Disease
rs1354034 3618 0.00302 0.09114 1.09542235365334 200462 FINNGEN_R6_M13_LATERALEPICOND FINNGEN NA 2022-01-24 Lateral epicondylitis musculoskeletal or connective tissue disease Musculoskeletal Or Connective Tissue Disease
rs1354034 3618 0.002692201536 0.0852311443626605 1.08896874659697 33394 GCST005527 GCST PMID:23143594 2012-12-01 Psoriasis integumentary system disease Integumentary System Disease
rs1354034 3618 0.0031 0.00152571 1.00152687448765 484598 GCST90038638 GCST PMID:33959723 2021-04-08 Neurological disease nervous system disease Nervous System Disease
rs62276455 3618 0.004 0.17201 1.18768971005162 183548 FINNGEN_R6_I9_PERICAOTH FINNGEN NA 2022-01-24 Other diseases of pericardium cardiovascular disease Cardiovascular Disease
rs62276455 3618 0.00461 0.35568 1.42715078693411 251116 FINNGEN_R6_E4_PARANAS FINNGEN NA 2022-01-24 "Disorders of parathyroid gland, other and/or unspecified" endocrine system disease Endocrine System Disease
rs62276455 3618 0.00189 0.06094 1.06283514216552 259780 FINNGEN_R6_L12_NONIONRADISKIN FINNGEN NA 2022-01-24 Skin changes due to chronic exposure to nonionizing radiation integumentary system disease Integumentary System Disease
rs62276455 3618 0.00373 0.0421 1.04299877341328 260405 FINNGEN_R6_I9_VTE FINNGEN NA 2022-01-24 Venous thromboembolism cardiovascular disease Cardiovascular Disease
rs62276455 3618 0.000498 -0.33994 0.711813030263188 258996 FINNGEN_R6_Q17_CONGEN_MALFO_MUSCULOS_SYSTEM_NOT_ELSEW_CLASSIFIED FINNGEN NA 2022-01-24 "Congenital malformations of the musculoskeletal system, not elsewhere classified" musculoskeletal or connective tissue disease Musculoskeletal Or Connective Tissue Disease
rs62276455 3618 0.0006604 0.0642 NA 6365 GCST003143 GCST PMID:26417704 2015-09-29 Lung disease severity in cystic fibrosis respiratory or thoracic disease Respiratory Or Thoracic Disease
rs6784598 3618 0.000688 -0.03796 0.962751450179016 260405 FINNGEN_R6_H7_CONJUNCTIVA FINNGEN NA 2022-01-24 Disorders of conjunctiva disease of visual system Disease Of Visual System
rs6784598 3618 0.00136 -0.28659 0.750819501735024 253612 FINNGEN_R6_M13_DERMATOPOLY FINNGEN NA 2022-01-24 Dermatopolymyositis integumentary system disease Integumentary System Disease
rs6784598 3618 0.00369 0.14967 1.1614509006831 245703 FINNGEN_R6_I9_OTHANEUR FINNGEN NA 2022-01-24 Other aneurysm cardiovascular disease Cardiovascular Disease
rs6784598 3618 0.0015 -0.28992 0.748323431058479 204049 FINNGEN_R6_DERMATOPOLY_FG FINNGEN NA 2022-01-24 Dermatopolymyositis (FG) integumentary system disease Integumentary System Disease
rs6784598 3618 0.00116 -0.38754 0.678724484729038 253497 FINNGEN_R6_M13_POLYMYO FINNGEN NA 2022-01-24 Polymyositis urinary system disease Urinary System Disease
rs6784598 3618 0.004673 0.0215569698898627 1.021791 639221 GCST011365 GCST PMID:33532862 2021-02-03 Myocardial infarction cardiovascular disease Cardiovascular Disease
rs6784598 3618 0.00422 0.09643 1.10123249217126 210727 FINNGEN_R6_G6_SLEEPDISOTH FINNGEN NA 2022-01-24 Other sleepdisorders nervous system disease Nervous System Disease
rs6784598 3618 0.001273 -0.013 0.987084135020288 944133 GCST90014033 GCST PMID:33888516 2021-04-22 Haemorrhoidal disease cardiovascular disease Cardiovascular Disease
rs6784598 3618 0.000306 -0.04254 0.958352130669028 258454 FINNGEN_R6_H7_CONJUNCTIVITIS FINNGEN NA 2022-01-24 Conjunctivitis disease of visual system Disease Of Visual System
rs6784598 3618 0.00158 -0.42025 0.656882578641105 260405 FINNGEN_R6_OSTEON_DRUGS FINNGEN NA 2022-01-24 Osteonecrosis due to drugs musculoskeletal or connective tissue disease Musculoskeletal Or Connective Tissue Disease
rs6784598 3618 4.05e-05 -0.05645 0.945113739000724 260405 FINNGEN_R6_H7_ALLERGICCONJUNCTIVITIS FINNGEN NA 2022-01-24 Allergic conjunctivitis disease of visual system Disease Of Visual System
rs6784598 3618 0.00394 -0.11801 0.888687165698526 87023 FINNGEN_R6_N14_SPERMATOCELE FINNGEN NA 2022-01-24 Spermatocele reproductive system or breast disease Reproductive System Or Breast Disease
rs6784598 3618 0.0048 -0.000504274 0.999495853124764 484598 GCST90038689 GCST PMID:33959723 2021-04-08 Atrial fibrillation cardiovascular disease Cardiovascular Disease
rs11708067 3618 0.00432 -0.02364 0.976637235884328 260405 FINNGEN_R6_K11_CARIES_INCLAVO FINNGEN NA 2022-01-24 "Dental caries, including avohilmo" gastrointestinal disease Gastrointestinal Disease
rs11708067 3618 0.00436 -0.06835 0.93393353962824 138100 FINNGEN_R6_O15_PREG_DM FINNGEN NA 2022-01-24 Diabetes mellitus in pregnancy pregnancy or perinatal disease Pregnancy Or Perinatal Disease
rs11708067 3618 5.5e-21 -0.00475631 0.995254983330453 484598 GCST90038633 GCST PMID:33959723 2021-04-08 Diabetes pancreas disease Pancreas Disease
rs11708067 3618 5.933e-29 -0.0965 0.90800989759975 659316 GCST006867 GCST PMID:30054458 2018-07-27 Type 2 diabetes pancreas disease Pancreas Disease
rs11708067 3618 0.0031 -0.63036019246118 0.5324 6190 GCST90014243 GCST PMID:33692975 2021-02-22 Kawasaki disease cardiovascular disease Cardiovascular Disease
rs11708067 3618 0.000112 0.07856 1.08172825691062 260405 FINNGEN_R6_H7_GLAUCOMA FINNGEN NA 2022-01-24 Glaucoma disease of visual system Disease Of Visual System
rs11708067 3618 0.00163 -0.11821 0.888509446037945 224753 FINNGEN_R6_E4_THYTOXGOITDIF FINNGEN NA 2022-01-24 Thyrotoxicosis with diffuse goitre endocrine system disease Endocrine System Disease
rs11708067 3618 0.00336 -0.21729 0.804696573457937 199054 FINNGEN_R6_KRA_PSY_CHILDEMOT_EXMORE FINNGEN NA 2022-01-24 Emotional disorders starting during childhood or adolecense (more control exclusions) nervous system disease Nervous System Disease
rs11708067 3618 0.000384 -0.18425 0.831727845871543 217311 FINNGEN_R6_K11_ADHE FINNGEN NA 2022-01-24 Intestinal adhesions without obstruction gastrointestinal disease Gastrointestinal Disease
rs11708067 3618 4.8e-05 -0.000782744 0.999217562264171 484598 GCST90038634 GCST PMID:33959723 2021-04-08 Type 2 diabetes pancreas disease Pancreas Disease
rs11708067 3618 3.491e-06 -0.0894 0.914479708522911 70127 GCST005413 GCST PMID:29358691 2018-01-22 Type 2 diabetes pancreas disease Pancreas Disease
rs11708067 3618 0.0014 -0.011 0.989060278775369 36091 GCST90016595 GCST PMID:33686288 2021-03-08 ADHD vs anorexia nervosa (ordinary least squares (OLS)) nervous system disease Nervous System Disease
rs11708067 3618 1.4e-08 -0.0953101798043249 0.909090909090909 69033 GCST005047 GCST PMID:22885922 2012-09-01 Type 2 diabetes pancreas disease Pancreas Disease
rs11708067 3618 0.000837 -0.08009 0.92303326965397 147061 FINNGEN_R6_GEST_DIABETES FINNGEN NA 2022-01-24 Gestational diabetes (for exclusion) pregnancy or perinatal disease Pregnancy Or Perinatal Disease
rs11708067 3618 0.00236 0.19981 1.22117071368104 250760 FINNGEN_R6_H7_GLAUCNAS FINNGEN NA 2022-01-24 Other and unspecified glaucoma disease of visual system Disease Of Visual System
rs11708067 3618 1.7e-10 -0.07639 0.926454818714035 260405 FINNGEN_R6_DIABETES_FG FINNGEN NA 2022-01-24 "Diabetes, varying definitions" pancreas disease Pancreas Disease
rs11708067 3618 3.51e-11 -0.08339 0.919992280256315 249334 FINNGEN_R6_DM_OTHER_WIDE FINNGEN NA 2022-01-24 "Other diabetes, wide definition" pancreas disease Pancreas Disease
rs11708067 3618 0.00446 -0.0816 0.921640541191412 21191 GCST012597 GCST PMID:29325848 2017-12-02 Attention deficit hyperactivity disorder [females] nervous system disease Nervous System Disease
rs11708067 3618 3.77e-10 -0.08266 0.920664119812505 249793 FINNGEN_R6_KELA_DIAB_INSUL_EXMORE FINNGEN NA 2022-01-24 "Diabetes, insuline treatment (Kela reimbursement) (more control exclusions)" pancreas disease Pancreas Disease
rs11708067 3618 8.43e-11 -0.07826 0.924723967053726 260405 FINNGEN_R6_E4_DIABETES FINNGEN NA 2022-01-24 Diabetes mellitus pancreas disease Pancreas Disease
rs11708067 3618 0.000897 0.06243 1.06441994691369 260405 FINNGEN_R6_H8_INNER FINNGEN NA 2022-01-24 Diseases of inner ear disease of ear Disease Of Ear
rs11708067 3618 0.00397543 0.08037188425821 1.08369 22347 GCST005813 GCST PMID:29559693 2018-03-20 Osteoarthritis of the knee (hospital diagnosed) musculoskeletal or connective tissue disease Musculoskeletal Or Connective Tissue Disease
rs11708067 3618 0.002704 0.0238 1.02408548031148 1030836 GCST006414 GCST PMID:30061737 2018-07-30 Atrial fibrillation cardiovascular disease Cardiovascular Disease
rs11708067 3618 0.000527 0.07237 1.07505304011035 258216 FINNGEN_R6_H8_VERTIGO FINNGEN NA 2022-01-24 Disorders of vestibular function (Vertigo) disease of ear Disease Of Ear
rs11708067 3618 0.00479 -0.15895 0.853039009853343 204701 FINNGEN_R6_AUTOIMMUNE_HYPERTHYROIDISM FINNGEN NA 2022-01-24 Autoimmune hyperthyroidism endocrine system disease Endocrine System Disease
rs11708067 3618 0.00461 -0.17788 0.837042862605813 260405 FINNGEN_R6_KRA_PSY_CHILDEMOT FINNGEN NA 2022-01-24 Emotional disorders starting during childhood or adolecense nervous system disease Nervous System Disease
rs11708067 3618 0.000718 -0.46969 0.625196049020331 258396 FINNGEN_R6_G6_CAUDA FINNGEN NA 2022-01-24 Cauda equina syndrome nervous system disease Nervous System Disease
rs11708067 3618 2.3e-12 -0.00485114 0.995160607775272 484598 GCST90038599 GCST PMID:33959723 2021-04-08 Diabetes or endocrine disease pancreas disease Pancreas Disease
rs11708067 3618 0.0029 0.011 1.01106072244472 39451 GCST90016604 GCST PMID:33686288 2021-03-08 Bipolar disorder vs ADHD (ordinary least squares (OLS)) nervous system disease Nervous System Disease
rs11708067 3618 0.00164 -0.02865 0.971756519735369 260405 FINNGEN_R6_E4_ENDONUTRMET FINNGEN NA 2022-01-24 "Endocrine, nutritional and metabolic diseases" endocrine system disease Endocrine System Disease
rs11708067 3618 0.00328 -0.03741 0.963281109119471 260405 FINNGEN_R6_I9_DISVEINLYMPH FINNGEN NA 2022-01-24 "Diseases of veins, lymphatic vessels and lymph nodes, not elsewhere classified" cardiovascular disease Cardiovascular Disease
rs11708067 3618 9.324e-31 -0.0839 0.919523203818044 298957 GCST007518 GCST PMID:29632382 2018-04-09 Type 2 diabetes (adjusted for BMI) pancreas disease Pancreas Disease
rs11708067 3618 1.026e-20 -0.0777 0.925241957499064 298957 GCST007517 GCST PMID:29632382 2018-04-09 Type 2 diabetes pancreas disease Pancreas Disease
rs35917851 3618 0.00149 -0.10479 0.900513610589554 260405 FINNGEN_R6_KRA_PSY_SLEEP_NONORG FINNGEN NA 2022-01-24 Nonorganic sleeping disorders nervous system disease Nervous System Disease
rs35917851 3618 0.00487 -0.20239 0.816776323052331 86264 FINNGEN_R6_N14_OTHDISMALEGEN FINNGEN NA 2022-01-24 Other disorders of male genital organs reproductive system or breast disease Reproductive System Or Breast Disease
rs35917851 3618 0.000557 -0.12487 0.882611634639353 200747 FINNGEN_R6_KRA_PSY_SLEEP_NONORG_EXMORE FINNGEN NA 2022-01-24 Nonorganic sleeping disorders (more control exclusions) nervous system disease Nervous System Disease
rs35917851 3618 0.0026 -0.11268 0.893436514061445 259284 FINNGEN_R6_F5_INSOMNIA FINNGEN NA 2022-01-24 Insomnia nervous system disease Nervous System Disease
rs35917851 3618 0.0037 0.00114874 1.00114940005451 484598 GCST90038646 GCST PMID:33959723 2021-04-08 Migraine cardiovascular disease Cardiovascular Disease
rs35917851 3618 0.0016 -0.000985201 0.999015284151168 484598 GCST90038703 GCST PMID:33959723 2021-04-08 Fractures musculoskeletal or connective tissue disease Musculoskeletal Or Connective Tissue Disease
rs35917851 3618 0.00084 0.000730092 1.00073035858204 484598 GCST90038663 GCST PMID:33959723 2021-04-08 Drug allergy or anaphylactic reaction immune system disease Immune System Disease
rs35917851 3618 0.00277 0.04462 1.0456304448356 260405 FINNGEN_R6_L12_OTHERSKINSUBCUTIS FINNGEN NA 2022-01-24 Other disorders of skin and subcutaneous tissue integumentary system disease Integumentary System Disease
rs35917851 3618 0.00119 -0.09767 0.906948147264623 257630 FINNGEN_R6_F5_SLEEP FINNGEN NA 2022-01-24 Sleep disorders nervous system disease Nervous System Disease
rs35917851 3618 0.00475 0.35886 1.43169635005137 259188 FINNGEN_R6_ARTRHO_POSTDYSENTERIC FINNGEN NA 2022-01-24 Postydysenteric arthropathy infectious disease Infectious Disease
rs35917851 3618 0.00484 -0.36096 0.697006878184402 253569 FINNGEN_R6_MYCOBLUNGATYPICA FINNGEN NA 2022-01-24 Atypical mycobacterium lung infection infectious disease Infectious Disease
rs750714 3618 0.00326 0.11069 1.11704856811861 223494 FINNGEN_R6_E4_GOITRENAS FINNGEN NA 2022-01-24 Other and/or unspecified nontoxic goitre endocrine system disease Endocrine System Disease
rs750714 3618 0.00091 -0.00058602 0.999414151676183 484598 GCST90038625 GCST PMID:33959723 2021-04-08 Gastric or stomach ulcers gastrointestinal disease Gastrointestinal Disease
rs750714 3618 0.00089 -0.000907416 0.999092995577399 484598 GCST90038703 GCST PMID:33959723 2021-04-08 Fractures musculoskeletal or connective tissue disease Musculoskeletal Or Connective Tissue Disease
rs750714 3618 0.00076 0.000468931 1.00046904096533 484598 GCST90038662 GCST PMID:33959723 2021-04-08 Food allergy or anaphylactic reaction immune system disease Immune System Disease
rs750714 3618 0.0011 -0.08243 0.920875896913495 197819 FINNGEN_R6_M13_RADICULOPATHY FINNGEN NA 2022-01-24 Radiculopathy nervous system disease Nervous System Disease
rs750714 3618 0.00286 0.42465 1.52905515669298 197828 FINNGEN_R6_M13_BURSELBOWOTH FINNGEN NA 2022-01-24 Other bursitis of elbow musculoskeletal or connective tissue disease Musculoskeletal Or Connective Tissue Disease
rs750714 3618 0.00072 0.00180661 1.00180824290304 484598 GCST90038605 GCST PMID:33959723 2021-04-08 Cardiac problem cardiovascular disease Cardiovascular Disease
rs750714 3618 0.00276 0.0611 1.06300520939329 209654 FINNGEN_R6_R18_OEDEMA_NOT_ELSEW_CLASSIFIED FINNGEN NA 2022-01-24 "Oedema, not elsewhere classified" integumentary system disease Integumentary System Disease
rs750714 3618 0.0029 -0.18656 0.829808771931344 86270 FINNGEN_R6_N14_PROSTAOTH FINNGEN NA 2022-01-24 Other disorders of prostate reproductive system or breast disease Reproductive System Or Breast Disease
rs77682405 3618 0.00142 -0.13879 0.870410795534099 260405 FINNGEN_R6_FG_PULMHEART FINNGEN NA 2022-01-24 Pulmonary heart disease cardiovascular disease Cardiovascular Disease
rs77682405 3618 0.00232 -0.37084 0.690154357422472 251604 FINNGEN_R6_E4_HYPOPARA FINNGEN NA 2022-01-24 Hypoparathyroidism endocrine system disease Endocrine System Disease
rs77682405 3618 0.00197 0.10562 1.11139946445683 78633 FINNGEN_R6_O15_POSTPART_DEPR FINNGEN NA 2022-01-24 Postpartum depression pregnancy or perinatal disease Pregnancy Or Perinatal Disease
rs77682405 3618 0.00243 0.22461 1.25183440555931 137488 FINNGEN_R6_I9_HYPTENSEC FINNGEN NA 2022-01-24 Secondary hypertension cardiovascular disease Cardiovascular Disease
rs77682405 3618 0.0044 0.3262 1.38569247965671 260405 FINNGEN_R6_Q17_OTHER_CONGEN_MALFO_DIGES_SYSTEM1 FINNGEN NA 2022-01-24 Other congenital malformations of the digestive system genetic, familial or congenital disease Genetic, Familial Or Congenital Disease
rs77682405 3618 0.0025 0.61664 1.85269252516014 198374 FINNGEN_R6_KRA_PSY_MOTOR_EXMORE FINNGEN NA 2022-01-24 Motor disorders (more control exclusions) nervous system disease Nervous System Disease
rs77682405 3618 0.0024 0.00126261 1.00126340742758 484598 GCST90038663 GCST PMID:33959723 2021-04-08 Drug allergy or anaphylactic reaction immune system disease Immune System Disease
rs77682405 3618 0.0038 -0.11985 0.887053484761019 260405 FINNGEN_R6_I9_PULMHEART FINNGEN NA 2022-01-24 "Pulmonary heart disease, diseases of pulmonary circulation" cardiovascular disease Cardiovascular Disease
rs77682405 3618 8.58e-05 -0.3182 0.727457282407998 252369 FINNGEN_R6_L12_NAILDIS FINNGEN NA 2022-01-24 Nail disorders integumentary system disease Integumentary System Disease
rs77682405 3618 0.00248 -0.56291 0.569549261656485 251243 FINNGEN_R6_L12_NAILNAS FINNGEN NA 2022-01-24 Other and unspecified nail disorders integumentary system disease Integumentary System Disease
rs77682405 3618 0.00157 0.24239 1.27429106943604 246540 FINNGEN_R6_H8_EUSTSALP FINNGEN NA 2022-01-24 Eustachian salpingitis and obstruction disease of ear Disease Of Ear
rs77682405 3618 0.00234 0.49462 1.63987496815517 241533 FINNGEN_R6_H7_BCKRNDRETINOPAT FINNGEN NA 2022-01-24 Background retinopathy and retinal vascular changes disease of visual system Disease Of Visual System
rs77682405 3618 0.00495 -0.59363 0.552318724433417 241388 FINNGEN_R6_MACULAR_CYST FINNGEN NA 2022-01-24 Macular cyst disease of visual system Disease Of Visual System
rs77682405 3618 0.00145 -0.13856 0.870611013041203 259901 FINNGEN_R6_I9_PULMEMB FINNGEN NA 2022-01-24 Pulmonary embolism cardiovascular disease Cardiovascular Disease
rs77682405 3618 0.00149 0.76453 2.14798458461838 258839 FINNGEN_R6_Q17_UNDES_TESTICLE FINNGEN NA 2022-01-24 Undescended testicle reproductive system or breast disease Reproductive System Or Breast Disease
rs77682405 3618 0.00342 -0.06993 0.93245908975776 251596 FINNGEN_R6_E4_LIPOPROT FINNGEN NA 2022-01-24 Disorders of lipoprotein metabolism and other lipidaemias genetic, familial or congenital disease Genetic, Familial Or Congenital Disease
rs77682405 3618 0.00323 -0.14272 0.866996794014711 136817 FINNGEN_R6_N14_SALPHOOPH FINNGEN NA 2022-01-24 Salphingitis and oophoritis reproductive system or breast disease Reproductive System Or Breast Disease
rs77682405 3618 0.00348 0.5909 1.80561273580626 257672 FINNGEN_R6_J10_ARDS FINNGEN NA 2022-01-24 Adult respiratory distress syndrome respiratory or thoracic disease Respiratory Or Thoracic Disease
rs77682405 3618 0.001 0.00171617 1.00171764346252 484598 GCST90038687 GCST PMID:33959723 2021-04-08 Gout musculoskeletal or connective tissue disease Musculoskeletal Or Connective Tissue Disease
rs645040 3618 0.001833 0.0283 1.02870424940919 417596 GCST007092 GCST PMID:30664745 2019-01-21 Osteoarthritis of the hip or knee musculoskeletal or connective tissue disease Musculoskeletal Or Connective Tissue Disease
rs645040 3618 0.00031 0.00119072 1.00119142918851 484598 GCST90038676 GCST PMID:33959723 2021-04-08 Infection infectious disease Infectious Disease
rs645040 3618 1.8e-06 -0.016 0.984127320055285 59774 GCST90016618 GCST PMID:33686288 2021-03-08 Schizophrenia vs ADHD (ordinary least squares (OLS)) nervous system disease Nervous System Disease
rs645040 3618 0.00101 0.06328 1.06532508849924 244540 FINNGEN_R6_E4_HYPERCHOL FINNGEN NA 2022-01-24 Pure hypercholesterolaemia genetic, familial or congenital disease Genetic, Familial Or Congenital Disease
rs645040 3618 7.61e-05 0.08211 1.08557521653588 236856 FINNGEN_R6_I9_MI_STRICT FINNGEN NA 2022-01-24 "Myocardial infarction, strict" cardiovascular disease Cardiovascular Disease
rs645040 3618 0.00357 -0.45318 0.635603714660377 111688 FINNGEN_R6_KRA_PSY_PUERPER_EXMORE FINNGEN NA 2022-01-24 "Mental and behabioural disorders of puerperum, not classified elsewhere (more control exclusions)" pregnancy or perinatal disease Pregnancy Or Perinatal Disease
rs645040 3618 0.0006165 0.038 1.0387312328785 403124 GCST007090 GCST PMID:30664745 2019-01-21 Knee osteoarthritis musculoskeletal or connective tissue disease Musculoskeletal Or Connective Tissue Disease
rs645040 3618 1e-06 0.00175304 1.00175457747291 484598 GCST90038610 GCST PMID:33959723 2021-04-08 Myocardial infarction cardiovascular disease Cardiovascular Disease
rs645040 3618 0.003406 0.0605 1.06236759757033 32102 GCST005362 GCST PMID:29325848 2017-12-02 Attention deficit hyperactivity disorder [males] nervous system disease Nervous System Disease
rs645040 3618 6.663e-14 0.0454 1.04644635474607 296525 GCST005194 GCST PMID:29212778 2017-12-06 Coronary artery disease cardiovascular disease Cardiovascular Disease
rs645040 3618 0.0047 0.00171627 1.00171774363429 484598 GCST90038605 GCST PMID:33959723 2021-04-08 Cardiac problem cardiovascular disease Cardiovascular Disease
rs645040 3618 4.65e-10 0.0557468625144028 1.05733 639221 GCST011365 GCST PMID:33532862 2021-02-03 Myocardial infarction cardiovascular disease Cardiovascular Disease
rs645040 3618 0.00308 0.04675 1.04786001132847 260405 FINNGEN_R6_G6_SLEEPAPNO_INCLAVO FINNGEN NA 2022-01-24 "Sleep apnoea, including avohilmo" respiratory or thoracic disease Respiratory Or Thoracic Disease
rs645040 3618 0.0021 -0.000901895 0.999098511585054 484598 GCST90038677 GCST PMID:33959723 2021-04-08 Hematological disease hematologic disease Hematologic Disease
rs645040 3618 0.00014 -0.011 0.989060278775369 59056 GCST90016620 GCST PMID:33686288 2021-03-08 Schizophrenia vs autism spectrum disorder (ordinary least squares (OLS)) nervous system disease Nervous System Disease
rs645040 3618 0.002562 0.0237 1.02398307688371 298957 GCST007517 GCST PMID:29632382 2018-04-09 Type 2 diabetes pancreas disease Pancreas Disease
rs645040 3618 0.0012 0.05364 1.0551046960855 260405 FINNGEN_R6_I9_CHD FINNGEN NA 2022-01-24 Major coronary heart disease event cardiovascular disease Cardiovascular Disease
rs645040 3618 0.004 0.01 1.01005016708417 36091 GCST90016595 GCST PMID:33686288 2021-03-08 ADHD vs anorexia nervosa (ordinary least squares (OLS)) nervous system disease Nervous System Disease
rs645040 3618 0.00252 -0.04511 0.955892327893671 130508 FINNGEN_R6_O15_ABORT_MEDICAL FINNGEN NA 2022-01-24 Medical abortion reproductive system or breast disease Reproductive System Or Breast Disease
rs645040 3618 0.004 0.05982 1.0616454331677 260405 FINNGEN_R6_F5_ORGANIC FINNGEN NA 2022-01-24 "Organic, including symptomatic, mental disorders" nervous system disease Nervous System Disease
rs645040 3618 0.00116 0.05705 1.05870874450936 255936 FINNGEN_R6_I9_CHD_NOREV FINNGEN NA 2022-01-24 Major coronary heart disease event excluding revascularizations cardiovascular disease Cardiovascular Disease
rs645040 3618 0.0047 -0.00085418 0.999146184707887 484598 GCST90038629 GCST PMID:33959723 2021-04-08 Cholelithiasis or gall stones gastrointestinal disease Gastrointestinal Disease
rs645040 3618 0.0038 -0.00160545 0.998395838045462 484598 GCST90038602 GCST PMID:33959723 2021-04-08 Hematological or dermatological disease integumentary system disease Integumentary System Disease
rs645040 3618 4.2e-11 0.0543369 1.05584025482387 547261 GCST005195 GCST PMID:29212778 2017-12-06 Coronary artery disease cardiovascular disease Cardiovascular Disease
rs645040 3618 4.13e-05 0.0818 1.08523874037525 238338 FINNGEN_R6_I9_MI FINNGEN NA 2022-01-24 Myocardial infarction cardiovascular disease Cardiovascular Disease
rs645040 3618 0.00384 0.04649 1.04758760314012 259404 FINNGEN_R6_G6_SLEEPAPNO FINNGEN NA 2022-01-24 Sleep apnoea respiratory or thoracic disease Respiratory Or Thoracic Disease
rs645040 3618 9.1e-09 0.0732824348733747 1.07603440364194 471717 GCST011364 GCST PMID:33532862 2021-02-03 Myocardial infarction cardiovascular disease Cardiovascular Disease
rs645040 3618 2.5e-12 0.00756311 1.00759178255542 484598 GCST90038595 GCST PMID:33959723 2021-04-08 Cardiovascular disease cardiovascular disease Cardiovascular Disease
rs645040 3618 0.00036 -0.0094 0.990644041894035 93491 GCST90016622 GCST PMID:33686288 2021-03-08 Schizophrenia vs major depressive disorder (ordinary least squares (OLS)) nervous system disease Nervous System Disease
rs645040 3618 0.00359 0.04694 1.04805912364569 251596 FINNGEN_R6_E4_LIPOPROT FINNGEN NA 2022-01-24 Disorders of lipoprotein metabolism and other lipidaemias genetic, familial or congenital disease Genetic, Familial Or Congenital Disease
rs645040 3618 0.00413 0.06649 1.06875027651897 151077 FINNGEN_R6_I9_AF_REIMB FINNGEN NA 2022-01-24 Atrial fibrillation and flutter with reimbursement cardiovascular disease Cardiovascular Disease
rs645040 3618 0.00482 -0.05327 0.948123984444268 248780 FINNGEN_R6_L12_DERMATITISNAS FINNGEN NA 2022-01-24 Other and unspecified dermatitis integumentary system disease Integumentary System Disease
rs645040 3618 0.000167 0.0299 1.03035149365222 1030836 GCST006414 GCST PMID:30061737 2018-07-30 Atrial fibrillation cardiovascular disease Cardiovascular Disease
rs645040 3618 1.7e-07 0.00539288 1.00540744775296 484598 GCST90038604 GCST PMID:33959723 2021-04-08 Hypertension cardiovascular disease Cardiovascular Disease
rs645040 3618 0.0024 0.01 1.01005016708417 23918 GCST90016598 GCST PMID:33686288 2021-03-08 ADHD vs Tourette's syndrome and other tic disorders (ordinary least squares (OLS)) nervous system disease Nervous System Disease
rs1991431 3618 0.00118 0.01993 1.02012992843239 260405 FINNGEN_R6_J10_RESPIRATORY FINNGEN NA 2022-01-24 Diseases of the respiratory system respiratory or thoracic disease Respiratory Or Thoracic Disease
rs1991431 3618 6.72e-05 0.46174 1.586832673091 260342 FINNGEN_R6_P16_NEONTAL_JAUND_OTH_UNSP_CAUSES FINNGEN NA 2022-01-24 Neonatal jaundice from other and unspecified causes pregnancy or perinatal disease Pregnancy Or Perinatal Disease
rs1991431 3618 7.141e-08 0.0869 1.09078759550461 40266 GCST004132 GCST PMID:28067908 2017-01-09 Crohn's disease gastrointestinal disease Gastrointestinal Disease
rs1991431 3618 0.0013 0.0089 1.00893972275673 191108 GCST90016607 GCST PMID:33686288 2021-03-08 Bipolar disorder vs major depressive disorder (ordinary least squares (OLS)) nervous system disease Nervous System Disease
rs1991431 3618 0.00466 0.04747 1.04861474220714 244544 FINNGEN_R6_L12_ATOPIC FINNGEN NA 2022-01-24 Atopic dermatitis integumentary system disease Integumentary System Disease
rs1991431 3618 1.5e-05 0.00285534 1.00285942036594 484598 GCST90038616 GCST PMID:33959723 2021-04-08 Asthma respiratory or thoracic disease Respiratory Or Thoracic Disease
rs1991431 3618 6.044e-05 -0.0317 0.968797177640976 659316 GCST006867 GCST PMID:30054458 2018-07-27 Type 2 diabetes pancreas disease Pancreas Disease
rs1991431 3618 4.086e-05 0.0163 1.01643356974208 944133 GCST90014033 GCST PMID:33888516 2021-04-22 Haemorrhoidal disease cardiovascular disease Cardiovascular Disease
rs1991431 3618 0.0013 0.011 1.01106072244472 39451 GCST90016604 GCST PMID:33686288 2021-03-08 Bipolar disorder vs ADHD (ordinary least squares (OLS)) nervous system disease Nervous System Disease
rs1991431 3618 0.00211157555450796 0.0201999713588426 1.02040537147456 408422 GCST90014325 GCST PMID:34103634 2021-06-08 Asthma respiratory or thoracic disease Respiratory Or Thoracic Disease
rs1991431 3618 0.000335 -0.04956 0.951648057540009 245120 FINNGEN_R6_G6_CARPTU FINNGEN NA 2022-01-24 Carpal tunnel syndrome nervous system disease Nervous System Disease
rs1991431 3618 0.000191 0.37401 1.45355168590103 260405 FINNGEN_R6_P16_HAEMORRHAGIC_HAEMATOL_DISORD_FETUS_NEWBO FINNGEN NA 2022-01-24 Haemorrhagic and haematological disorders of fetus and newborn pregnancy or perinatal disease Pregnancy Or Perinatal Disease
rs1991431 3618 2.6e-06 0.00224453 1.00224705084314 484598 GCST90038664 GCST PMID:33959723 2021-04-08 Allergic rhinitis respiratory or thoracic disease Respiratory Or Thoracic Disease
rs1991431 3618 0.00073 0.00196493 1.00196686173999 484598 GCST90038603 GCST PMID:33959723 2021-04-08 Immunological or systemic disorder immune system disease Immune System Disease
rs1991431 3618 0.00049 0.0015146 1.00151574758588 484598 GCST90038598 GCST PMID:33959723 2021-04-08 Renal or urological disease urinary system disease Urinary System Disease
rs1991431 3618 0.00439 0.03139 1.03188786168771 260405 FINNGEN_R6_H7_CONJUNCTIVA FINNGEN NA 2022-01-24 Disorders of conjunctiva disease of visual system Disease Of Visual System
rs1991431 3618 0.000312 -0.12488 0.882602808567137 260405 FINNGEN_R6_ALCOLIVER FINNGEN NA 2022-01-24 Alcoholic liver disease gastrointestinal disease Gastrointestinal Disease
rs1991431 3618 0.00229 0.17919 1.19624800969882 258167 FINNGEN_R6_I9_OTHOTH FINNGEN NA 2022-01-24 Other other unspecified disorders of the circulatory system cardiovascular disease Cardiovascular Disease
rs1991431 3618 0.00456 0.19885 1.21999895233135 260405 FINNGEN_R6_K11_HYPODONTIA_ANODONTIA FINNGEN NA 2022-01-24 Hypodontia gastrointestinal disease Gastrointestinal Disease
rs1991431 3618 0.000565 0.04002 1.04083159061604 258454 FINNGEN_R6_H7_CONJUNCTIVITIS FINNGEN NA 2022-01-24 Conjunctivitis disease of visual system Disease Of Visual System
rs1991431 3618 0.00395 0.2609 1.29809784915807 241609 FINNGEN_R6_H7_LACRIMINFLAMACU FINNGEN NA 2022-01-24 Inflammation of lacrimal passages (acute and unspecified) disease of visual system Disease Of Visual System
rs1991431 3618 0.002574 0.0377 1.03841966024687 59957 GCST004131 GCST PMID:28067908 2017-01-09 Inflammatory bowel disease gastrointestinal disease Gastrointestinal Disease
rs1991431 3618 0.0004706 -0.0488784 0.952296921963903 86995 GCST000998 GCST PMID:21378990 2011-03-06 Coronary heart disease cardiovascular disease Cardiovascular Disease
rs1991431 3618 2.496e-08 0.0321 1.03262076221841 360838 GCST005038 GCST PMID:29083406 2017-10-30 Allergic disease (asthma, hay fever or eczema) immune system disease Immune System Disease
rs1991431 3618 0.00258869 0.0769610411361284 1.08 25708 GCST000679 GCST PMID:20453842 2010-05-09 Rheumatoid arthritis musculoskeletal or connective tissue disease Musculoskeletal Or Connective Tissue Disease
rs1991431 3618 0.0033 -0.0392207131532814 0.961538461538461 69033 GCST005047 GCST PMID:22885922 2012-09-01 Type 2 diabetes pancreas disease Pancreas Disease
rs1991431 3618 0.000301 0.04898 1.05019934654306 260405 FINNGEN_R6_H7_ALLERGICCONJUNCTIVITIS FINNGEN NA 2022-01-24 Allergic conjunctivitis disease of visual system Disease Of Visual System
rs1991431 3618 2.44e-05 -0.05273 0.948636109657231 233807 FINNGEN_R6_K11_DIVERTIC FINNGEN NA 2022-01-24 Diverticular disease of intestine gastrointestinal disease Gastrointestinal Disease
rs1991431 3618 0.00408 -0.16677 0.846394259631492 253487 FINNGEN_R6_F5_ANAPER FINNGEN NA 2022-01-24 Anankastic personality disorder nervous system disease Nervous System Disease
rs1991431 3618 0.00426 -0.21432 0.807090074871303 241008 FINNGEN_R6_H7_CONJUVASC FINNGEN NA 2022-01-24 Other conjunctival vascular disorders and cysts disease of visual system Disease Of Visual System
rs1991431 3618 0.000322 -0.12475 0.882717554390568 255726 FINNGEN_R6_K11_ALCOLIV FINNGEN NA 2022-01-24 Alcoholic liver disease gastrointestinal disease Gastrointestinal Disease
rs1991431 3618 1.274e-07 0.0353 1.03593044131981 1030836 GCST006414 GCST PMID:30061737 2018-07-30 Atrial fibrillation cardiovascular disease Cardiovascular Disease
rs1991431 3618 0.00012 0.00208912 1.00209130373161 484598 GCST90038661 GCST PMID:33959723 2021-04-08 Allergy, hypersensitivity or anaphylaxis immune system disease Immune System Disease
rs1991431 3618 8.1e-05 0.03 1.03045453395352 12924 GCST90016611 GCST PMID:33686288 2021-03-08 Crohn's disease vs ulcerative colitis (ordinary least squares (OLS)) gastrointestinal disease Gastrointestinal Disease
rs11391636 3618 0.000135 0.03357 1.03413983098086 147061 FINNGEN_R6_O15_PREG_ABORT FINNGEN NA 2022-01-24 Pregnancy with abortive outcome reproductive system or breast disease Reproductive System Or Breast Disease
rs11391636 3618 0.0023 0.15782 1.17095540376438 86547 FINNGEN_R6_N14_MALEINFERT FINNGEN NA 2022-01-24 Male infertility reproductive system or breast disease Reproductive System Or Breast Disease
rs11391636 3618 0.00267 0.24179 1.2735267241209 260405 FINNGEN_R6_KRA_PSY_AUTISM FINNGEN NA 2022-01-24 Autism spe nervous system disease Nervous System Disease
rs11391636 3618 0.00447 -0.16441 0.848394108978254 253670 FINNGEN_R6_VIRALPNEUMONAS FINNGEN NA 2022-01-24 "Viral pneumonia (unknown virus, not influenza)" infectious disease Infectious Disease
rs11391636 3618 0.00323 -0.1668 0.846368868184576 260405 FINNGEN_R6_I9_HYPERTROCARDMYOP FINNGEN NA 2022-01-24 Hypertrophic cardiomyopathy cardiovascular disease Cardiovascular Disease
rs11391636 3618 0.000451 0.03821 1.03894938934303 130508 FINNGEN_R6_O15_ABORT_MEDICAL FINNGEN NA 2022-01-24 Medical abortion reproductive system or breast disease Reproductive System Or Breast Disease
rs11391636 3618 0.000789 -0.06886 0.933457354960441 245905 FINNGEN_R6_H7_CONJUNCTIVITISACUNONATOPIC FINNGEN NA 2022-01-24 "Conjunctivitis (acute, non atopic)" disease of visual system Disease Of Visual System
rs11391636 3618 0.00112 0.12585 1.13411203871782 192496 FINNGEN_R6_R18_FAECAL_INCONTINENCE FINNGEN NA 2022-01-24 Faecal incontinence gastrointestinal disease Gastrointestinal Disease
rs10935742 3618 0.00331 0.12725 1.13570090752067 230635 FINNGEN_R6_K11_GASTRODUOULC FINNGEN NA 2022-01-24 Gastroduodenal ulcer gastrointestinal disease Gastrointestinal Disease
rs10935742 3618 0.00352 0.23063 1.25939317775737 137488 FINNGEN_R6_I9_HYPTENSEC FINNGEN NA 2022-01-24 Secondary hypertension cardiovascular disease Cardiovascular Disease
rs10935742 3618 0.00389 0.49325 1.63762987768692 260405 FINNGEN_R6_K11_HYPO_ONLY FINNGEN NA 2022-01-24 Tooth agenesis EXCLUDE clefts and syndromes gastrointestinal disease Gastrointestinal Disease
rs10935742 3618 0.00376 0.9462 2.57590260780946 259252 FINNGEN_R6_ST19_OTHER_INJURI_SPINE_TRUNK_LEVEL_UNSPE FINNGEN NA 2022-01-24 "Other injuries of spine and trunk, level unspecified" musculoskeletal or connective tissue disease Musculoskeletal Or Connective Tissue Disease
rs10935742 3618 0.000843 0.81768 2.26523838355588 260405 FINNGEN_R6_P16_MECONIUMI_CAUSED_CYSTIC_FIBROSIS FINNGEN NA 2022-01-24 Meconiumileus caused by cystic fibrosis pregnancy or perinatal disease Pregnancy Or Perinatal Disease
rs10935742 3618 0.00188 0.52866 1.69665726394536 260318 FINNGEN_R6_K11_HYPODONTIA FINNGEN NA 2022-01-24 Hypodontia gastrointestinal disease Gastrointestinal Disease
rs10935742 3618 0.000636 0.86147 2.36663709445408 260401 FINNGEN_R6_P16_TRANSITO_DISORD_CARBOH_METABOLISM_SPECIFIC_FETUS_NEWBO FINNGEN NA 2022-01-24 Transitory disorders of carbohydrate metabolism specific to fetus and newborn pregnancy or perinatal disease Pregnancy Or Perinatal Disease
rs10935742 3618 0.0011 0.00276755 1.00277138320188 484598 GCST90038664 GCST PMID:33959723 2021-04-08 Allergic rhinitis respiratory or thoracic disease Respiratory Or Thoracic Disease
rs10935742 3618 0.0033 0.0029911 1.00299557780301 484598 GCST90038603 GCST PMID:33959723 2021-04-08 Immunological or systemic disorder immune system disease Immune System Disease
rs10935742 3618 0.00106 0.31958 1.3765494921206 255710 FINNGEN_R6_H8_EXT_OTH FINNGEN NA 2022-01-24 Other otitis externa (chronic) infectious disease Infectious Disease
rs10935742 3618 0.00086 0.83321 2.30069212136576 260405 FINNGEN_R6_P16_TRANSITO_ENDOCR_METABOLIC_DISORD_SPECIFIC_FETUS_NEWBO FINNGEN NA 2022-01-24 Transitory endocrine and metabolic disorders specific to fetus and newborn pregnancy or perinatal disease Pregnancy Or Perinatal Disease
rs10935742 3618 0.00196 0.16594 1.18050226946216 228609 FINNGEN_R6_K11_GULC FINNGEN NA 2022-01-24 Gastric ulcer gastrointestinal disease Gastrointestinal Disease
rs10935742 3618 0.00483 0.18043 1.19773227728656 252237 FINNGEN_R6_K11_CROHN FINNGEN NA 2022-01-24 Crohn disease gastrointestinal disease Gastrointestinal Disease
rs10935742 3618 0.000825 0.42129 1.5239261529182 246231 FINNGEN_R6_ST19_OTHER_UNSPE_INJURI_ANKLE_FOOT FINNGEN NA 2022-01-24 Other and unspecified injuries of ankle and foot musculoskeletal or connective tissue disease Musculoskeletal Or Connective Tissue Disease
rs10935742 3618 0.0015 0.00303007 1.00303466530229 484598 GCST90038661 GCST PMID:33959723 2021-04-08 Allergy, hypersensitivity or anaphylaxis immune system disease Immune System Disease
rs10935742 3618 0.004109549 0.1382898 1.14830828179912 15283 GCST003566 GCST PMID:27386562 2016-06-17 Multiple sclerosis immune system disease Immune System Disease
rs1426383 3618 0.0034 0.04606 1.04713723730637 233807 FINNGEN_R6_K11_DIVERTIC FINNGEN NA 2022-01-24 Diverticular disease of intestine gastrointestinal disease Gastrointestinal Disease
rs1426383 3618 0.0028 -0.08042 0.922728718928618 260405 FINNGEN_R6_G6_NEURODEG FINNGEN NA 2022-01-24 Other degenerative diseases of the nervous system nervous system disease Nervous System Disease
rs1426383 3618 0.00227 -0.07964 0.923448728096453 208965 FINNGEN_R6_OTHER_SYSTCON_FG FINNGEN NA 2022-01-24 Other systemic involvement of connective tissue (FG) musculoskeletal or connective tissue disease Musculoskeletal Or Connective Tissue Disease
rs1426383 3618 0.0024 -0.11528 0.891116596324829 134206 FINNGEN_R6_AD_LO_EXMORE FINNGEN NA 2022-01-24 Alzheimer’s disease (Late onset) (more control exclusions) nervous system disease Nervous System Disease
rs1426383 3618 0.000388 -0.20379 0.815633636267446 258993 FINNGEN_R6_M13_POSTOPMUSCULOSKE FINNGEN NA 2022-01-24 "Postprocedural musculoskeletal disorders, not elsewhere classified" musculoskeletal or connective tissue disease Musculoskeletal Or Connective Tissue Disease
rs1426383 3618 0.00487 0.28549 1.33041377117926 259014 FINNGEN_R6_AB1_VIRAL_INOTHER FINNGEN NA 2022-01-24 Viral agents as the cause of diseases classified to other chapters infectious disease Infectious Disease
rs1426383 3618 0.0002727 -0.0158 0.984324165203155 944133 GCST90014033 GCST PMID:33888516 2021-04-22 Haemorrhoidal disease cardiovascular disease Cardiovascular Disease
rs1426383 3618 0.000173 -0.08756 0.91616390016774 199229 FINNGEN_R6_DM_PERIPHATHERO FINNGEN NA 2022-01-24 Peripheral atherosclerosis cardiovascular disease Cardiovascular Disease
rs1426383 3618 0.00337 0.08779 1.09175882859922 260405 FINNGEN_R6_TRAUMBRAIN_NONCONCUS FINNGEN NA 2022-01-24 "severe traumatic brain injury, does not include concussion" nervous system disease Nervous System Disease
rs1426383 3618 0.0023 0.000577153 1.00057731958484 484598 GCST90038689 GCST PMID:33959723 2021-04-08 Atrial fibrillation cardiovascular disease Cardiovascular Disease
rs1426383 3618 0.00482 -0.06619 0.935953016323495 167839 FINNGEN_R6_NEURODEGOTH FINNGEN NA 2022-01-24 Other degenerative diseases of the nervous system nervous system disease Nervous System Disease
rs1426383 3618 0.00406 -0.10174 0.903264369877355 258981 FINNGEN_R6_AD_LO FINNGEN NA 2022-01-24 Alzheimer’s disease (Late onset) nervous system disease Nervous System Disease
rs1426383 3618 0.00125 -0.07068 0.931760007629009 253298 FINNGEN_R6_I9_ATHSCLE FINNGEN NA 2022-01-24 "Atherosclerosis, excluding cerebral, coronary and PAD" cardiovascular disease Cardiovascular Disease
rs1426383 3618 0.00116 -0.06799 0.934269816228662 253928 FINNGEN_R6_I9_PAD FINNGEN NA 2022-01-24 Peripheral artery disease cardiovascular disease Cardiovascular Disease
rs1426383 3618 0.00187 -0.0798 0.923300988119471 258624 FINNGEN_R6_M13_OTHCONN FINNGEN NA 2022-01-24 Other systemic involvement of connective tissue musculoskeletal or connective tissue disease Musculoskeletal Or Connective Tissue Disease
rs1426383 3618 0.002748 -0.0529 0.948474855225605 54162 GCST002245 GCST PMID:24162737 2013-10-27 Alzheimer's disease (late onset) nervous system disease Nervous System Disease
rs1426383 3618 0.00133 -0.05162 0.949689680362517 260405 FINNGEN_R6_I9_DOAAC FINNGEN NA 2022-01-24 "Diseases of arteries, arterioles and capillaries" cardiovascular disease Cardiovascular Disease
rs9817452 3618 0.00187 -0.05329 0.948105022154203 260405 FINNGEN_R6_ABDOM_HERNIA FINNGEN NA 2022-01-24 Hernia of abodminal wall gastrointestinal disease Gastrointestinal Disease
rs9817452 3618 0.00293 -0.07373 0.928922469051754 229796 FINNGEN_R6_I9_PHLETHROM FINNGEN NA 2022-01-24 Phlebitis and thrombophlebitis (not including DVT) cardiovascular disease Cardiovascular Disease
rs9817452 3618 2e-04 -0.0533024 NA 451099 GCST90000512 GCST PMID:34111113 2021-06-10 Frozen shoulder musculoskeletal or connective tissue disease Musculoskeletal Or Connective Tissue Disease
rs9817452 3618 0.000205 0.03419 1.03478119647883 147061 FINNGEN_R6_O15_PREG_ABORT FINNGEN NA 2022-01-24 Pregnancy with abortive outcome reproductive system or breast disease Reproductive System Or Breast Disease
rs9817452 3618 0.00381 0.02349 1.02376806301481 260405 FINNGEN_R6_K11_PULP_PERIAPICAL_INCLAVO FINNGEN NA 2022-01-24 "Diseases of pulp and periapical tissues, including avohilmo" gastrointestinal disease Gastrointestinal Disease
rs9817452 3618 0.00267 -0.10886 0.896855968545053 175349 FINNGEN_R6_M13_PSORIARTH FINNGEN NA 2022-01-24 Psoriatic arthropathies musculoskeletal or connective tissue disease Musculoskeletal Or Connective Tissue Disease
rs9817452 3618 0.00079 -0.03142 0.96906847883111 260405 FINNGEN_R6_J10_PNEUMONIA FINNGEN NA 2022-01-24 All pneumoniae infectious disease Infectious Disease
rs9817452 3618 0.000695 -0.03388 0.966687500177656 252529 FINNGEN_R6_J10_PNEUMONAS FINNGEN NA 2022-01-24 "Pneumonia, organism unsepcified" infectious disease Infectious Disease
rs9817452 3618 0.000741 0.04482 1.04583959183857 260405 FINNGEN_R6_ST19_INJURI_ANKLE_FOOT FINNGEN NA 2022-01-24 Injuries to the ankle and foot musculoskeletal or connective tissue disease Musculoskeletal Or Connective Tissue Disease
rs9817452 3618 0.00186 -0.06651 0.935653559273955 260405 FINNGEN_R6_I9_PULMHEART FINNGEN NA 2022-01-24 "Pulmonary heart disease, diseases of pulmonary circulation" cardiovascular disease Cardiovascular Disease
rs9817452 3618 0.00294 -0.10276 0.902343509938487 254386 FINNGEN_R6_L12_PSORI_ARTHRO FINNGEN NA 2022-01-24 Arthropathic psoriasis musculoskeletal or connective tissue disease Musculoskeletal Or Connective Tissue Disease
rs9817452 3618 0.000893 0.15004 1.16188071702747 250903 FINNGEN_R6_CHRONSMALL FINNGEN NA 2022-01-24 Crohn's disease of small interstine gastrointestinal disease Gastrointestinal Disease
rs9817452 3618 0.00494 -0.41217 0.662211690495237 240986 FINNGEN_R6_R18_ANURIA_OLIGU FINNGEN NA 2022-01-24 Anuria and oliguria urinary system disease Urinary System Disease
rs9817452 3618 0.00025 -0.00327225 0.996733097975137 484598 GCST90038604 GCST PMID:33959723 2021-04-08 Hypertension cardiovascular disease Cardiovascular Disease
rs9817452 3618 0.00026 -0.00349119 0.996514897117986 484598 GCST90038595 GCST PMID:33959723 2021-04-08 Cardiovascular disease cardiovascular disease Cardiovascular Disease
rs9817452 3618 0.00016 0.00133304 1.00133392889275 484598 GCST90038646 GCST PMID:33959723 2021-04-08 Migraine cardiovascular disease Cardiovascular Disease
rs9817452 3618 0.00231 0.0402 1.04101895716483 241051 FINNGEN_R6_K11_REFLUX FINNGEN NA 2022-01-24 Gastro-oesophageal reflux disease gastrointestinal disease Gastrointestinal Disease
rs9817452 3618 2.91e-05 -0.06539 0.936702078321403 260405 FINNGEN_R6_I9_VTE FINNGEN NA 2022-01-24 Venous thromboembolism cardiovascular disease Cardiovascular Disease
rs9817452 3618 0.0022 -0.0687 0.933606720086126 259901 FINNGEN_R6_I9_PULMEMB FINNGEN NA 2022-01-24 Pulmonary embolism cardiovascular disease Cardiovascular Disease
rs9817452 3618 0.00225 -0.0685 0.933793460103523 260405 FINNGEN_R6_FG_PULMHEART FINNGEN NA 2022-01-24 Pulmonary heart disease cardiovascular disease Cardiovascular Disease
rs9817452 3618 0.00115 0.10489 1.11058843890812 125510 FINNGEN_R6_O15_PREG_PROLONGED FINNGEN NA 2022-01-24 Prolonged pregnancy pregnancy or perinatal disease Pregnancy Or Perinatal Disease
rs9817452 3618 0.00359 -0.09734 0.90724748954198 206033 FINNGEN_R6_PSOR_ENTE_ARTHR FINNGEN NA 2022-01-24 Psoriatic and enteropathic arthropathies musculoskeletal or connective tissue disease Musculoskeletal Or Connective Tissue Disease
rs9817452 3618 0.00238 0.33737 1.40125743308453 259671 FINNGEN_R6_OSTPOPATFRACTURE FINNGEN NA 2022-01-24 Drug-induced osteoporosis with pathological fracture musculoskeletal or connective tissue disease Musculoskeletal Or Connective Tissue Disease
rs9817452 3618 0.002064 0.0404 NA 627998 GCST90000513 GCST PMID:34111113 2021-06-10 Frozen shoulder musculoskeletal or connective tissue disease Musculoskeletal Or Connective Tissue Disease
rs9817452 3618 0.002064 0.0404 NA 627998 GCST90000513 GCST PMID:34111113 2021-06-10 Frozen shoulder musculoskeletal or connective tissue disease Musculoskeletal Or Connective Tissue Disease
rs9817452 3618 0.000960228859525212 -0.0222336426644698 0.978011703094648 408422 GCST90014325 GCST PMID:34103634 2021-06-08 Asthma respiratory or thoracic disease Respiratory Or Thoracic Disease
rs9817452 3618 0.000354 0.03817 1.0389078321986 249793 FINNGEN_R6_KELA_DIAB_INSUL_EXMORE FINNGEN NA 2022-01-24 "Diabetes, insuline treatment (Kela reimbursement) (more control exclusions)" pancreas disease Pancreas Disease
rs9817452 3618 0.00368 0.02835 1.02875568590756 260405 FINNGEN_R6_E4_DIABETES FINNGEN NA 2022-01-24 Diabetes mellitus pancreas disease Pancreas Disease
rs9817452 3618 0.00123 0.08187 1.08531470974598 134320 FINNGEN_R6_O15_HAEMORRH_EARLY_PREG FINNGEN NA 2022-01-24 Haemorrhage in early pregnancy pregnancy or perinatal disease Pregnancy Or Perinatal Disease
rs9817452 3618 0.00469 0.33018 1.39121852526194 231480 FINNGEN_R6_G6_TARSTUN FINNGEN NA 2022-01-24 Tarsal tunnel syndrome nervous system disease Nervous System Disease
rs9817452 3618 0.00026 -0.00254305 0.997460180812365 484598 GCST90038616 GCST PMID:33959723 2021-04-08 Asthma respiratory or thoracic disease Respiratory Or Thoracic Disease
rs9817452 3618 0.0039 -0.000929599 0.999070832943295 484598 GCST90038680 GCST PMID:33959723 2021-04-08 Eczema or dermatitis integumentary system disease Integumentary System Disease
rs9817452 3618 2.009e-16 -0.0339 0.966668166620989 944133 GCST90014033 GCST PMID:33888516 2021-04-22 Haemorrhoidal disease cardiovascular disease Cardiovascular Disease
rs9817452 3618 1.71e-05 0.04906 1.05028336585151 130508 FINNGEN_R6_O15_ABORT_MEDICAL FINNGEN NA 2022-01-24 Medical abortion reproductive system or breast disease Reproductive System Or Breast Disease
rs9817452 3618 0.00133 -0.02894 0.971474751203057 260405 FINNGEN_R6_J10_INFLUPNEU FINNGEN NA 2022-01-24 Influenza and pneumonia infectious disease Infectious Disease
rs9817452 3618 0.0026 -0.02862 0.971785672868256 222629 FINNGEN_R6_COPD_ASTHMA_PNEUMONIA_SEPSIS FINNGEN NA 2022-01-24 COPD/asthma related pneumonia or pneumonia derived septichaemia infectious disease Infectious Disease
rs9817452 3618 0.000669 -0.0321 0.968409736263361 260405 FINNGEN_R6_J10_PNEUMOPROBBAC FINNGEN NA 2022-01-24 Pneumonia (excl. viral and due to other infectious organisms not elsewhere classified) infectious disease Infectious Disease
rs9817452 3618 0.00302 0.06709 1.06939171909841 254442 FINNGEN_R6_K11_OTHENTERCOL FINNGEN NA 2022-01-24 Other noninfective gastroenteritis and colitis gastrointestinal disease Gastrointestinal Disease
rs9817452 3618 0.00233 0.20242 1.22436213223327 198253 FINNGEN_R6_M13_MUSCLEDISNAS FINNGEN NA 2022-01-24 Other specified disorders of muscle musculoskeletal or connective tissue disease Musculoskeletal Or Connective Tissue Disease
rs9817452 3618 0.0007359 0.0585 1.0602449856946 70127 GCST005413 GCST PMID:29358691 2018-01-22 Type 2 diabetes pancreas disease Pancreas Disease
rs9817452 3618 7.07e-08 -0.06657 0.935597421744542 165842 FINNGEN_R6_FG_DISVEINLYMPH FINNGEN NA 2022-01-24 "Diseases of veins, lymphatic vessels and lymph nodes, not elsewhere classified (FINNGEN)" cardiovascular disease Cardiovascular Disease
rs9817452 3618 0.00125 -0.02484 0.97546597409889 260405 FINNGEN_R6_I9_CVD FINNGEN NA 2022-01-24 Cardiovascular diseases cardiovascular disease Cardiovascular Disease
rs9817452 3618 0.0026 -0.02862 0.971785672868256 222629 FINNGEN_R6_PULM_PNEUMONIA_SEPSIS FINNGEN NA 2022-01-24 COPD/asthma/ILD related pneumonia or pneumonia derived septichaemia infectious disease Infectious Disease
rs9817452 3618 2.13e-10 -0.06563 0.936477296797468 260405 FINNGEN_R6_I9_DISVEINLYMPH FINNGEN NA 2022-01-24 "Diseases of veins, lymphatic vessels and lymph nodes, not elsewhere classified" cardiovascular disease Cardiovascular Disease
rs9817452 3618 0.00072 0.00177992 1.00178150499785 484598 GCST90038638 GCST PMID:33959723 2021-04-08 Neurological disease nervous system disease Nervous System Disease
rs6785881 3618 0.000978642 -0.0408907 0.959934045005206 59367 GCST006487 GCST PMID:28604731 2017-06-12 Insomnia complaints nervous system disease Nervous System Disease
rs6785881 3618 0.0005307 -0.027 0.973361241524337 977323 GCST009541 GCST PMID:31919418 2020-01-09 Heart failure cardiovascular disease Cardiovascular Disease
rs6785881 3618 0.0008187 -0.0559 0.945633694531839 32102 GCST005362 GCST PMID:29325848 2017-12-02 Attention deficit hyperactivity disorder [males] nervous system disease Nervous System Disease
rs6785881 3618 0.000646 -0.03317 0.967374092014042 203871 FINNGEN_R6_FG_HYPERTENSION FINNGEN NA 2022-01-24 Hypertensive diseases (excluding secondary) cardiovascular disease Cardiovascular Disease
rs6785881 3618 0.00218 -0.02225 0.977995705559907 260405 FINNGEN_R6_FG_CVD FINNGEN NA 2022-01-24 Cardiovascular diseases (excluding rheumatic etc) cardiovascular disease Cardiovascular Disease
rs6785881 3618 0.00425 -0.15637 0.855242692026386 259538 FINNGEN_R6_G6_MENINGBACT FINNGEN NA 2022-01-24 Bacterial meningitis infectious disease Infectious Disease
rs6785881 3618 0.00023 0.0084 1.0084353789918 189855 GCST90016612 GCST PMID:33686288 2021-03-08 Major depressive disorder vs ADHD (ordinary least squares (OLS)) nervous system disease Nervous System Disease
rs6785881 3618 0.00215 -0.04481 0.956179138611496 195346 FINNGEN_R6_I9_NONRHEVALV FINNGEN NA 2022-01-24 Non-rheumatic valve diseases cardiovascular disease Cardiovascular Disease
rs6785881 3618 0.000551 -0.0943 0.910009718370723 248051 FINNGEN_R6_DRY_AMD FINNGEN NA 2022-01-24 Dry age-related macular degeneration (includes geographic atrophy) disease of visual system Disease Of Visual System
rs6785881 3618 0.00049 -0.00145588 0.998545179279164 484598 GCST90038633 GCST PMID:33959723 2021-04-08 Diabetes pancreas disease Pancreas Disease
rs6785881 3618 0.00045 -0.009 0.991040378772884 37480 GCST90016596 GCST PMID:33686288 2021-03-08 ADHD vs autism spectrum disorder (ordinary least squares (OLS)) nervous system disease Nervous System Disease
rs6785881 3618 0.000618 0.17025 1.18560121457706 258799 FINNGEN_R6_M13_DEFORMACQ FINNGEN NA 2022-01-24 Other acquired deformities of musculoskeletal system and connective tissue musculoskeletal or connective tissue disease Musculoskeletal Or Connective Tissue Disease
rs6785881 3618 0.00187 -0.25515 0.774800269203762 256874 FINNGEN_R6_SFN FINNGEN NA 2022-01-24 Small fibre neuropathy nervous system disease Nervous System Disease
rs6785881 3618 0.0017 -0.00275405 0.997249738916615 484598 GCST90038604 GCST PMID:33959723 2021-04-08 Hypertension cardiovascular disease Cardiovascular Disease
rs6785881 3618 2e-04 -0.0034678 0.996538205874024 484598 GCST90038595 GCST PMID:33959723 2021-04-08 Cardiovascular disease cardiovascular disease Cardiovascular Disease
rs6785881 3618 0.0014 -0.000775197 0.99922510338757 484598 GCST90038687 GCST PMID:33959723 2021-04-08 Gout musculoskeletal or connective tissue disease Musculoskeletal Or Connective Tissue Disease
rs6785881 3618 0.0027 0.08798 1.09196628248415 260405 FINNGEN_R6_M13_MUSCULOSKELEOTH FINNGEN NA 2022-01-24 Other disorders of the musculoskeletal system and connective tissue musculoskeletal or connective tissue disease Musculoskeletal Or Connective Tissue Disease
rs6785881 3618 0.000449 -0.1646 0.848232929410092 259138 FINNGEN_R6_MENINGITIS FINNGEN NA 2022-01-24 Meningitis infectious disease Infectious Disease
rs6785881 3618 5.022e-07 0.0198 1.01999732016142 944133 GCST90014033 GCST PMID:33888516 2021-04-22 Haemorrhoidal disease cardiovascular disease Cardiovascular Disease
rs6785881 3618 0.002692 -0.0472 0.953896599191329 70127 GCST005413 GCST PMID:29358691 2018-01-22 Type 2 diabetes pancreas disease Pancreas Disease
rs6785881 3618 0.000476 -0.02392 0.976363815738888 260405 FINNGEN_R6_E4_ENDONUTRMET FINNGEN NA 2022-01-24 "Endocrine, nutritional and metabolic diseases" endocrine system disease Endocrine System Disease
rs6785881 3618 0.00115 -0.02724 0.973127662856932 208601 FINNGEN_R6_FG_OTHHEART FINNGEN NA 2022-01-24 Other heart diseases cardiovascular disease Cardiovascular Disease
rs6785881 3618 0.00183 -0.34994 0.704730372272561 136483 FINNGEN_R6_O15_MATERN_HYPERT_UNS FINNGEN NA 2022-01-24 Unspecified maternal hypertension pregnancy or perinatal disease Pregnancy Or Perinatal Disease
rs79287178 3618 0.0026 -0.011 0.989060278775369 21811 GCST90016601 GCST PMID:33686288 2021-03-08 Anorexia nervosa vs Tourette's syndrome and other tic disorders (ordinary least squares (OLS)) nervous system disease Nervous System Disease
rs79287178 3618 0.00124 -0.06167 0.940193099325983 260405 FINNGEN_R6_G6_EPIPAROX FINNGEN NA 2022-01-24 Episodal and paroxysmal disorders nervous system disease Nervous System Disease
rs79287178 3618 0.00018 0.09281 1.09725323734631 260405 FINNGEN_R6_K11_GALLBILPANC FINNGEN NA 2022-01-24 "Disorders of gallbladder, biliary tract and pancreas" pancreas disease Pancreas Disease
rs79287178 3618 0.0024 0.00621737 1.00623673796332 484598 GCST90038654 GCST PMID:33959723 2021-04-08 Joint disorder musculoskeletal or connective tissue disease Musculoskeletal Or Connective Tissue Disease
rs79287178 3618 0.0016 0.0023005 1.00230314818045 484598 GCST90038687 GCST PMID:33959723 2021-04-08 Gout musculoskeletal or connective tissue disease Musculoskeletal Or Connective Tissue Disease
rs79287178 3618 0.00142 -0.23361 0.791670507194674 238185 FINNGEN_R6_F5_PHOBANX FINNGEN NA 2022-01-24 Phobic anxiety disorders nervous system disease Nervous System Disease
rs79287178 3618 0.000478 0.09689 1.10173917564592 254733 FINNGEN_R6_K11_CHOLELITH FINNGEN NA 2022-01-24 Cholelithiasis gastrointestinal disease Gastrointestinal Disease
rs79287178 3618 5.97e-05 0.18603 1.20445839358744 260405 FINNGEN_R6_K11_LIVER FINNGEN NA 2022-01-24 Diseases of liver gastrointestinal disease Gastrointestinal Disease
rs79287178 3618 0.00011 0.26396 1.30207611221473 256865 FINNGEN_R6_K11_DISLIVOTH FINNGEN NA 2022-01-24 Other diseases of liver gastrointestinal disease Gastrointestinal Disease
rs79287178 3618 0.00442 -0.27004 0.763348959767775 260405 FINNGEN_R6_KRA_PSY_SPEELING FINNGEN NA 2022-01-24 Speech and linguistic disorders nervous system disease Nervous System Disease
rs79287178 3618 0.000116 -0.32361 0.723532364984703 210727 FINNGEN_R6_G6_SLEEPDISOTH FINNGEN NA 2022-01-24 Other sleepdisorders nervous system disease Nervous System Disease
rs79287178 3618 0.00135 0.52068 1.68317181747364 231810 FINNGEN_R6_G6_MERALGIA FINNGEN NA 2022-01-24 Meralgia paraesthetica nervous system disease Nervous System Disease
rs79287178 3618 0.00098 0.08995 1.09411957635872 255750 FINNGEN_R6_CHOLELITH_BROAD FINNGEN NA 2022-01-24 "Cholelithiasis, broad definition with cholecystitis" gastrointestinal disease Gastrointestinal Disease
rs79287178 3618 0.000166 -0.06215 0.939741914931224 260405 FINNGEN_R6_G6_NEURO FINNGEN NA 2022-01-24 Neurological diseases nervous system disease Nervous System Disease
rs57912727 3618 0.00496754 -0.077107851912303 0.92579 32970 GCST005812 GCST PMID:29559693 2018-03-20 Osteoarthritis of the hip or knee (hospital diagnosed) musculoskeletal or connective tissue disease Musculoskeletal Or Connective Tissue Disease
rs57912727 3618 0.0043 0.00115953 1.00116020251482 484598 GCST90038676 GCST PMID:33959723 2021-04-08 Infection infectious disease Infectious Disease
rs57912727 3618 0.0016 -0.012 0.988071712861931 45494 GCST90016624 GCST PMID:33686288 2021-03-08 Schizophrenia vs Tourette's syndrome and other tic disorders (ordinary least squares (OLS)) nervous system disease Nervous System Disease
rs57912727 3618 0.0005052 -0.0408 0.960021114971651 417596 GCST007092 GCST PMID:30664745 2019-01-21 Osteoarthritis of the hip or knee musculoskeletal or connective tissue disease Musculoskeletal Or Connective Tissue Disease
rs57912727 3618 0.001925 -0.0443 0.956666914344427 403124 GCST007090 GCST PMID:30664745 2019-01-21 Knee osteoarthritis musculoskeletal or connective tissue disease Musculoskeletal Or Connective Tissue Disease
rs57912727 3618 0.00362853 -0.052884032625218 0.94849 63556 GCST005811 GCST PMID:29559693 2018-03-20 Osteoarthritis (self-reported) musculoskeletal or connective tissue disease Musculoskeletal Or Connective Tissue Disease
rs57912727 3618 0.00257472 -0.0659603314309544 0.936168 50508 GCST005814 GCST PMID:29559693 2018-03-20 Osteoarthritis (hospital diagnosed) musculoskeletal or connective tissue disease Musculoskeletal Or Connective Tissue Disease
rs57912727 3618 0.00018 -0.015 0.985111939603063 25171 GCST90016609 GCST PMID:33686288 2021-03-08 Bipolar disorder vs Tourette's syndrome and other tic disorders (ordinary least squares (OLS)) nervous system disease Nervous System Disease
rs2518134 3618 0.00344 0.08597 1.08977363460569 243767 FINNGEN_R6_I9_SAHANEUR FINNGEN NA 2022-01-24 "Aneurysms, operations, SAH" cardiovascular disease Cardiovascular Disease
rs2518134 3618 0.00394 -0.22033 0.802254010451493 260405 FINNGEN_R6_ALLERGIC_CONTACT_DERMA_DRUGS_CONTACT_W_SKIN FINNGEN NA 2022-01-24 Allergic contact dermatitis due to drugs in contact with skin integumentary system disease Integumentary System Disease
rs2518134 3618 0.0018 -0.37799 0.685237353005139 231450 FINNGEN_R6_G6_CERVROOT FINNGEN NA 2022-01-24 Cervical root disorders reproductive system or breast disease Reproductive System Or Breast Disease
rs2518134 3618 0.00106 -0.1392 0.87005400025596 254527 FINNGEN_R6_M13_NECROVASC FINNGEN NA 2022-01-24 Other necrotizing vasculopathies cardiovascular disease Cardiovascular Disease
rs2518134 3618 0.00483 -0.13214 0.876218315927803 251958 FINNGEN_R6_E4_ENDODIS FINNGEN NA 2022-01-24 Other endocrine disorders endocrine system disease Endocrine System Disease
rs2518134 3618 0.00437 -0.18526 0.830888224827214 260405 FINNGEN_R6_D3_HAEMOLYTICANAEMIA FINNGEN NA 2022-01-24 Haemolytic anaemias hematologic disease Hematologic Disease
rs2518134 3618 0.00172 -0.39492 0.673733935807841 260234 FINNGEN_R6_Q17_OTHER_CONGEN_MALFO_NERVOUS_SYSTEM FINNGEN NA 2022-01-24 Other congenital malformations of nervous system nervous system disease Nervous System Disease
rs2518134 3618 0.00321 -0.01959 0.98060063715977 260405 FINNGEN_R6_AB1_INFECTIONS FINNGEN NA 2022-01-24 Certain infectious and parasitic diseases infectious disease Infectious Disease
rs2518134 3618 0.00417 -0.08075 0.922424268688424 238869 FINNGEN_R6_L12_ALLERGICCONTACT FINNGEN NA 2022-01-24 Alergic contact dermatitis integumentary system disease Integumentary System Disease
rs2518134 3618 0.000259 -0.4 0.670320046035639 234612 FINNGEN_R6_AB1_OTHER_PROTOZOAL FINNGEN NA 2022-01-24 Other protozoal intestinal diseases infectious disease Infectious Disease
rs2518134 3618 0.0015 0.03143 1.0319291380277 203162 FINNGEN_R6_CARDIAC_ARRHYTM FINNGEN NA 2022-01-24 Cardiac arrhytmias cardiovascular disease Cardiovascular Disease
rs2518134 3618 0.000484 0.0514 1.05274390663757 260405 FINNGEN_R6_I9_VTE FINNGEN NA 2022-01-24 Venous thromboembolism cardiovascular disease Cardiovascular Disease
rs2518134 3618 0.000423 -0.10901 0.896721450238897 235669 FINNGEN_R6_H8_HL_MIX_NAS FINNGEN NA 2022-01-24 Mixed conductive and sensorineural hearing loss nervous system disease Nervous System Disease
rs2518134 3618 0.000377 -0.33671 0.714115903489061 253585 FINNGEN_R6_M13_NECROVASCNAS FINNGEN NA 2022-01-24 Other specified/unspecified necrotizing vasculopathies cardiovascular disease Cardiovascular Disease
rs2518134 3618 0.00498 0.09003 1.0942071094261 238242 FINNGEN_R6_L12_INFECT_DERM FINNGEN NA 2022-01-24 Infective dermatitis integumentary system disease Integumentary System Disease
rs2518134 3618 0.00081 0.000654848 1.00065506245976 484598 GCST90038663 GCST PMID:33959723 2021-04-08 Drug allergy or anaphylactic reaction immune system disease Immune System Disease
rs2518134 3618 0.00251 0.07202 1.07467683738563 253099 FINNGEN_R6_M13_OSTEOPOROSIS FINNGEN NA 2022-01-24 Osteoporosis musculoskeletal or connective tissue disease Musculoskeletal Or Connective Tissue Disease
rs2518134 3618 0.000948 -0.12076 0.886246633262997 250844 FINNGEN_R6_H8_OTOSCLE FINNGEN NA 2022-01-24 Otosclerosis disease of ear Disease Of Ear
rs4690220 3618 0.00081 -0.036172310379555 0.9644740902677 471717 GCST011364 GCST PMID:33532862 2021-02-03 Myocardial infarction cardiovascular disease Cardiovascular Disease
rs4690220 3618 0.0021 -0.00125901 0.998741782220584 484598 GCST90038637 GCST PMID:33959723 2021-04-08 Hypothyroidism or myxedema endocrine system disease Endocrine System Disease
rs4690220 3618 3.8e-06 -0.0323469 0.968170665413989 547261 GCST005195 GCST PMID:29212778 2017-12-06 Coronary artery disease cardiovascular disease Cardiovascular Disease
rs4690220 3618 0.00311865 0.0769610411361284 1.08 14267 GCST003155 GCST PMID:26502338 2015-10-26 Systemic lupus erythematosus urinary system disease Urinary System Disease
rs4690220 3618 0.00311865 0.0769610411361284 1.08 14267 GCST003156 GCST PMID:26502338 2015-10-26 Systemic lupus erythematosus urinary system disease Urinary System Disease
rs4690220 3618 0.00142 -0.05193 0.949395322189479 253698 FINNGEN_R6_H8_MED_SUPP FINNGEN NA 2022-01-24 Suppurative and unspecified otitis media disease of ear Disease Of Ear
rs4690220 3618 0.000984 0.38605 1.47115822688717 260405 FINNGEN_R6_P16_OTH_DISORD_ORIGINA_PERINA_PERIOD FINNGEN NA 2022-01-24 Other disorders originating in the perinatal period pregnancy or perinatal disease Pregnancy Or Perinatal Disease
rs4690220 3618 0.00018 0.00082035 1.00082068657909 484598 GCST90038685 GCST PMID:33959723 2021-04-08 Rheumatoid arthritis musculoskeletal or connective tissue disease Musculoskeletal Or Connective Tissue Disease
rs4690220 3618 0.00079 -0.46377 0.628908186716697 240751 FINNGEN_R6_H7_CONJUNAS FINNGEN NA 2022-01-24 Other specified and unspecified disorders of conjunctiva disease of visual system Disease Of Visual System
rs4690220 3618 0.000199 0.053267 1.05471121542257 520580 GCST90014023 GCST PMID:34012112 2021-05-19 Type 1 diabetes pancreas disease Pancreas Disease
rs4690220 3618 0.00381 -0.09013 0.913812381939527 247178 FINNGEN_R6_H8_OTIMEDNAS FINNGEN NA 2022-01-24 "Otitis media, unspecified" disease of ear Disease Of Ear
rs4690220 3618 0.00149024 -0.118550455047332 0.888207 6618 GCST90001390 GCST PMID:33589841 2021-02-15 Dementia with Lewy bodies nervous system disease Nervous System Disease
rs4690220 3618 0.0001177 -0.0224 0.977849017205975 296525 GCST005194 GCST PMID:29212778 2017-12-06 Coronary artery disease cardiovascular disease Cardiovascular Disease
rs4690220 3618 0.00177 -0.03364 0.966919533020526 257917 FINNGEN_R6_SLEEP FINNGEN NA 2022-01-24 Sleep disorders (combined) nervous system disease Nervous System Disease
rs4690220 3618 0.000965 -0.20817 0.812068973251425 236700 FINNGEN_R6_L12_FOODDERMAT FINNGEN NA 2022-01-24 Dermatitis due to ingested food integumentary system disease Integumentary System Disease
rs4690220 3618 0.000207585934859915 0.0357487426216 NA 472868 GCST90012877 GCST PMID:33589840 2021-02-15 Alzheimer's disease or family history of Alzheimer's disease nervous system disease Nervous System Disease
rs4690220 3618 0.0019 -0.0806679030674548 0.9225 38589 GCST005531 GCST PMID:24076602 2013-11-01 Multiple sclerosis immune system disease Immune System Disease
rs4690220 3618 0.00101 -0.03794 0.962770705400571 259404 FINNGEN_R6_G6_SLEEPAPNO FINNGEN NA 2022-01-24 Sleep apnoea respiratory or thoracic disease Respiratory Or Thoracic Disease
rs4690220 3618 0.00255 -0.06888 0.933438686000032 233908 FINNGEN_R6_F5_BIPO FINNGEN NA 2022-01-24 Bipolar affective disorders nervous system disease Nervous System Disease
rs4690220 3618 0.000149 -0.26376 0.768157875425631 255087 FINNGEN_R6_H8_EXTDISINOTH FINNGEN NA 2022-01-24 "Disorder of external ear, unspecified" disease of ear Disease Of Ear
rs59950280 3618 0.00328 0.0372 1.03790058019757 255750 FINNGEN_R6_CHOLELITH_BROAD FINNGEN NA 2022-01-24 "Cholelithiasis, broad definition with cholecystitis" gastrointestinal disease Gastrointestinal Disease
rs59950280 3618 0.000379 0.02717 1.02754247013627 260405 FINNGEN_R6_G6_NEURO FINNGEN NA 2022-01-24 Neurological diseases nervous system disease Nervous System Disease
rs59950280 3618 0.00157 -0.09327 0.910947511261075 177073 FINNGEN_R6_M13_HAMMERTOE FINNGEN NA 2022-01-24 Other hammer toe(s) (acquired) musculoskeletal or connective tissue disease Musculoskeletal Or Connective Tissue Disease
rs59950280 3618 0.00105 0.16134 1.17508442960776 242386 FINNGEN_R6_I9_ANEURYSM FINNGEN NA 2022-01-24 "Cerebral aneurysm, nonruptured" cardiovascular disease Cardiovascular Disease
rs59950280 3618 0.00119 0.04313 1.0440736155986 213627 FINNGEN_R6_C_STROKE FINNGEN NA 2022-01-24 STROKE cardiovascular disease Cardiovascular Disease
rs59950280 3618 0.00296 0.0342 1.03479154434254 260405 FINNGEN_R6_K11_GALLBILPANC FINNGEN NA 2022-01-24 "Disorders of gallbladder, biliary tract and pancreas" pancreas disease Pancreas Disease
rs59950280 3618 0.000191 0.05258 1.05398687765608 260405 FINNGEN_R6_G6_OTHNEU FINNGEN NA 2022-01-24 Other neurological diseases nervous system disease Nervous System Disease
rs59950280 3618 5.71e-06 0.07743 1.08050659434965 250954 FINNGEN_R6_I9_TIA FINNGEN NA 2022-01-24 Transient ischemic attack cardiovascular disease Cardiovascular Disease
rs59950280 3618 0.00202 0.28446 1.3290441504707 259335 FINNGEN_R6_AB1_VIRAL_ENCEPHALITIS_NOS FINNGEN NA 2022-01-24 "Viral encephalitis, not elsewhere classified/unspecified" infectious disease Infectious Disease
rs59950280 3618 1e-06 0.0365049 1.03717938618429 547261 GCST005195 GCST PMID:29212778 2017-12-06 Coronary artery disease cardiovascular disease Cardiovascular Disease
rs59950280 3618 0.00228 0.13728 1.14714930536184 260405 FINNGEN_R6_AB1_VIRAL_CNS FINNGEN NA 2022-01-24 Viral infections of the central nervous system infectious disease Infectious Disease
rs59950280 3618 0.000283 0.06893 1.07136121123866 116162 FINNGEN_R6_Z21_SUPERV_HIGH_R_PREGNAC FINNGEN NA 2022-01-24 Supervision of high-risk pregnancy reproductive system or breast disease Reproductive System Or Breast Disease
rs59950280 3618 6.05e-06 0.07694 1.07997727581205 255347 FINNGEN_R6_G6_TIA FINNGEN NA 2022-01-24 Transient ischemic attack cardiovascular disease Cardiovascular Disease
rs59950280 3618 0.00296 0.08105 1.08442511646707 134385 FINNGEN_R6_O15_PREG_MATERN_CARE FINNGEN NA 2022-01-24 Maternal care for other conditions predominantly related to pregnancy pregnancy or perinatal disease Pregnancy Or Perinatal Disease
rs59950280 3618 0.00252 0.13589 1.14555587551769 131853 FINNGEN_R6_O15_EXCESS_VOMIT_PREG FINNGEN NA 2022-01-24 Excessive vomiting in pregnancy pregnancy or perinatal disease Pregnancy Or Perinatal Disease
rs59950280 3618 6e-04 0.52808 1.69567348805485 141611 FINNGEN_R6_L12_ALOPECANDRO FINNGEN NA 2022-01-24 Androgenic alopecia integumentary system disease Integumentary System Disease
rs59950280 3618 0.00017 0.00317318 1.00317821986505 484598 GCST90038604 GCST PMID:33959723 2021-04-08 Hypertension cardiovascular disease Cardiovascular Disease
rs59950280 3618 0.00158 0.05061 1.05191256737358 244540 FINNGEN_R6_E4_HYPERCHOL FINNGEN NA 2022-01-24 Pure hypercholesterolaemia genetic, familial or congenital disease Genetic, Familial Or Congenital Disease
rs59950280 3618 0.00216 0.28912 1.33525194914898 198035 FINNGEN_R6_M13_SYNOTENDINOTH FINNGEN NA 2022-01-24 Disorders of synovium and tendon in diseases classified elsewhere musculoskeletal or connective tissue disease Musculoskeletal Or Connective Tissue Disease
rs59950280 3618 0.00257 0.03827 1.03901172817654 147061 FINNGEN_R6_O15_MATERN_CARE FINNGEN NA 2022-01-24 Maternal care related to the fetus and amniotic cavity and possible delivery problems pregnancy or perinatal disease Pregnancy Or Perinatal Disease
rs59950280 3618 1.157e-06 0.03 1.03045453395352 296525 GCST005194 GCST PMID:29212778 2017-12-06 Coronary artery disease cardiovascular disease Cardiovascular Disease
rs59950280 3618 0.000564 0.03053 1.03100081960942 260405 FINNGEN_R6_G6_EPIPAROX FINNGEN NA 2022-01-24 Episodal and paroxysmal disorders nervous system disease Nervous System Disease
rs59950280 3618 0.00358 0.04857 1.04976885306817 152573 FINNGEN_R6_FG_CEREBVASC FINNGEN NA 2022-01-24 Cerebrovascular diseases (FINNGEN) cardiovascular disease Cardiovascular Disease
rs59950280 3618 0.000909 0.04801 1.04918114708348 147061 FINNGEN_R6_O15_PREG_OTHER_MAT_DISORD FINNGEN NA 2022-01-24 Other maternal disorders predominantly related to pregnancy pregnancy or perinatal disease Pregnancy Or Perinatal Disease
rs59950280 3618 0.000425 0.13079 1.13972841321245 238242 FINNGEN_R6_L12_INFECT_DERM FINNGEN NA 2022-01-24 Infective dermatitis integumentary system disease Integumentary System Disease
rs59950280 3618 2.7e-07 0.00501232 1.00502490268993 484598 GCST90038595 GCST PMID:33959723 2021-04-08 Cardiovascular disease cardiovascular disease Cardiovascular Disease
rs59950280 3618 0.000321 0.04816 1.04933853605942 251596 FINNGEN_R6_E4_LIPOPROT FINNGEN NA 2022-01-24 Disorders of lipoprotein metabolism and other lipidaemias genetic, familial or congenital disease Genetic, Familial Or Congenital Disease
rs59950280 3618 0.0046 0.02269 1.02294937608283 260405 FINNGEN_R6_E4_ENDONUTRMET FINNGEN NA 2022-01-24 "Endocrine, nutritional and metabolic diseases" endocrine system disease Endocrine System Disease
rs59950280 3618 0.00207 0.03961 1.04040493713382 254733 FINNGEN_R6_K11_CHOLELITH FINNGEN NA 2022-01-24 Cholelithiasis gastrointestinal disease Gastrointestinal Disease
rs59950280 3618 0.00318 -0.0479 0.95322910522204 256622 FINNGEN_R6_ST19_FRACT_FOREA FINNGEN NA 2022-01-24 Fracture of forearm musculoskeletal or connective tissue disease Musculoskeletal Or Connective Tissue Disease
rs59950280 3618 0.00358 0.17559 1.19194925925735 198495 FINNGEN_R6_M13_PREPATELLARBURSITIS FINNGEN NA 2022-01-24 Prepatellar bursitis musculoskeletal or connective tissue disease Musculoskeletal Or Connective Tissue Disease
rs59950280 3618 0.0015 -0.000638695 0.999361508922235 484598 GCST90038657 GCST PMID:33959723 2021-04-08 Spine arthritis or spondylitis musculoskeletal or connective tissue disease Musculoskeletal Or Connective Tissue Disease
rs4450871 3618 0.000164 -0.0345 0.966088339686492 260405 FINNGEN_R6_DIABETES_FG FINNGEN NA 2022-01-24 "Diabetes, varying definitions" pancreas disease Pancreas Disease
rs4450871 3618 0.00466 -0.03639 0.964264157120023 260405 FINNGEN_R6_I9_DOAAC FINNGEN NA 2022-01-24 "Diseases of arteries, arterioles and capillaries" cardiovascular disease Cardiovascular Disease
rs4450871 3618 1.38e-05 -0.07031 0.932104822618671 260405 FINNGEN_R6_ABDOM_HERNIA FINNGEN NA 2022-01-24 Hernia of abodminal wall gastrointestinal disease Gastrointestinal Disease
rs4450871 3618 0.00363 0.11929 1.12669661293309 174679 FINNGEN_R6_M13_PYOGARTH FINNGEN NA 2022-01-24 Pyogenic arthritis infectious disease Infectious Disease
rs4450871 3618 0.00132 0.48417 1.62282750287922 254756 FINNGEN_R6_H8_EXT_CHOL FINNGEN NA 2022-01-24 Cholesteatoma of external ear integumentary system disease Integumentary System Disease
rs4450871 3618 0.000706 -0.07572 0.927075751431805 230857 FINNGEN_R6_K11_VENTHER FINNGEN NA 2022-01-24 Ventral hernia gastrointestinal disease Gastrointestinal Disease
rs4450871 3618 0.0025 -0.00266747 0.997336084536858 484598 GCST90038595 GCST PMID:33959723 2021-04-08 Cardiovascular disease cardiovascular disease Cardiovascular Disease
rs4450871 3618 0.00034 -0.00289331 0.99711087158753 484598 GCST90038604 GCST PMID:33959723 2021-04-08 Hypertension cardiovascular disease Cardiovascular Disease
rs4450871 3618 4.52e-05 -0.03763 0.963069210585158 260405 FINNGEN_R6_E4_DIABETES FINNGEN NA 2022-01-24 Diabetes mellitus pancreas disease Pancreas Disease
rs4450871 3618 0.000132 -0.03865 0.962087380808672 249793 FINNGEN_R6_KELA_DIAB_INSUL_EXMORE FINNGEN NA 2022-01-24 "Diabetes, insuline treatment (Kela reimbursement) (more control exclusions)" pancreas disease Pancreas Disease
rs4450871 3618 0.00272 0.03936 1.04014486840949 260405 FINNGEN_R6_F5_SUBSTANCE FINNGEN NA 2022-01-24 Mental and behavioural disorders due to psychoctive substance use nervous system disease Nervous System Disease
rs4450871 3618 5.44e-05 -0.03891 0.961837270605397 249334 FINNGEN_R6_DM_OTHER_WIDE FINNGEN NA 2022-01-24 "Other diabetes, wide definition" pancreas disease Pancreas Disease
rs4450871 3618 0.00329 0.02434 1.0246386358094 147061 FINNGEN_R6_N14_FEMALEGENNONINF FINNGEN NA 2022-01-24 Noninflammatory disorders of female genital tract reproductive system or breast disease Reproductive System Or Breast Disease
rs4450871 3618 0.0002113 -0.0606 0.941199644347816 70127 GCST005413 GCST PMID:29358691 2018-01-22 Type 2 diabetes pancreas disease Pancreas Disease
rs4450871 3618 0.00497 -0.32884 0.719758168841677 231238 FINNGEN_R6_Z21_FAMILY_HISTORY_OTH_SPECIFIC_DISORD FINNGEN NA 2022-01-24 Family history of other specific disorders genetic, familial or congenital disease Genetic, Familial Or Congenital Disease
rs7700107 3618 0.00202 0.05515 1.05669910765437 260405 FINNGEN_R6_DIABETES_FG FINNGEN NA 2022-01-24 "Diabetes, varying definitions" pancreas disease Pancreas Disease
rs7700107 3618 0.000222 0.36709 1.44352783077384 257450 FINNGEN_R6_D3_OTHERWHITECELL FINNGEN NA 2022-01-24 Other disorders of white blood cells immune system disease Immune System Disease
rs7700107 3618 1.3e-07 0.00626217 1.00628181837897 484598 GCST90038604 GCST PMID:33959723 2021-04-08 Hypertension cardiovascular disease Cardiovascular Disease
rs7700107 3618 0.001873 0.016 1.01612868540609 75306 GCST003769 GCST PMID:27089181 2016-04-18 Depression nervous system disease Nervous System Disease
rs7700107 3618 0.00283 0.51627 1.67576537297214 241433 FINNGEN_R6_H7_HEREDRETINADYST FINNGEN NA 2022-01-24 Hereditary retinal dystrophy disease of visual system Disease Of Visual System
rs7700107 3618 0.004881 0.0642 1.06630563856453 40266 GCST004132 GCST PMID:28067908 2017-01-09 Crohn's disease gastrointestinal disease Gastrointestinal Disease
rs7700107 3618 0.0017 0.0094 1.00944431875659 59056 GCST90016620 GCST PMID:33686288 2021-03-08 Schizophrenia vs autism spectrum disorder (ordinary least squares (OLS)) nervous system disease Nervous System Disease
rs7700107 3618 2.10527249600104e-05 0.0929076619367387 1.09736040245545 56429 GCST90000515 GCST PMID:34187846 2021-06-29 Barrett's esophagus gastrointestinal disease Gastrointestinal Disease
rs7700107 3618 0.000541 -0.07963 0.923457962629907 258454 FINNGEN_R6_H7_CONJUNCTIVITIS FINNGEN NA 2022-01-24 Conjunctivitis disease of visual system Disease Of Visual System
rs7700107 3618 0.00405 0.04577 1.04683361153541 260405 FINNGEN_R6_K11_INTESTOTH FINNGEN NA 2022-01-24 Other diseases of intestines gastrointestinal disease Gastrointestinal Disease
rs7700107 3618 0.00104 0.059 1.06077524074016 260405 FINNGEN_R6_E4_DIABETES FINNGEN NA 2022-01-24 Diabetes mellitus pancreas disease Pancreas Disease
rs7700107 3618 1.2e-06 0.00623215 1.00625161025221 484598 GCST90038595 GCST PMID:33959723 2021-04-08 Cardiovascular disease cardiovascular disease Cardiovascular Disease
rs7700107 3618 0.0018 -0.00109601 0.998904590399592 484598 GCST90038611 GCST PMID:33959723 2021-04-08 Arrhythmia cardiovascular disease Cardiovascular Disease
rs7700107 3618 0.0026 0.0009155 1.00091591919804 484598 GCST90038618 GCST PMID:33959723 2021-04-08 Other respiratory problems respiratory or thoracic disease Respiratory Or Thoracic Disease
rs7700107 3618 0.002554 0.0310799747688229 1.031568 639221 GCST011365 GCST PMID:33532862 2021-02-03 Myocardial infarction cardiovascular disease Cardiovascular Disease
rs7700107 3618 0.002524 0.0693 1.07175768823054 45975 GCST004133 GCST PMID:28067908 2017-01-09 Ulcerative colitis gastrointestinal disease Gastrointestinal Disease
rs7700107 3618 2.45e-05 0.50117 1.65065140349435 257223 FINNGEN_R6_D3_WHITEBLOODCELLNAS FINNGEN NA 2022-01-24 Other and unspecified disorders of white blood cells immune system disease Immune System Disease
rs7700107 3618 3.81091408112649e-07 0.0355854335166618 1.03622617279252 602604 GCST90000514 GCST PMID:34187846 2021-06-29 Gastroesophageal reflux disease gastrointestinal disease Gastrointestinal Disease
rs7700107 3618 0.00115 0.06411 1.06620967537546 249793 FINNGEN_R6_KELA_DIAB_INSUL_EXMORE FINNGEN NA 2022-01-24 "Diabetes, insuline treatment (Kela reimbursement) (more control exclusions)" pancreas disease Pancreas Disease
rs7700107 3618 0.0001513 0.0676 1.06993724797319 59957 GCST004131 GCST PMID:28067908 2017-01-09 Inflammatory bowel disease gastrointestinal disease Gastrointestinal Disease
rs7700107 3618 0.0004188 0.01182 NA 357957 GCST006475 GCST PMID:29942085 2018-06-25 Depressed affect nervous system disease Nervous System Disease
rs7700107 3618 0.000253 -0.07996 0.923153271778994 260405 FINNGEN_R6_H7_CONJUNCTIVA FINNGEN NA 2022-01-24 Disorders of conjunctiva disease of visual system Disease Of Visual System
rs7700107 3618 0.000218 0.1112 1.11761840818522 254959 GCST90014122 GCST PMID:33773637 2021-03-25 Lacunar stroke cardiovascular disease Cardiovascular Disease
rs7700107 3618 0.0003978 0.1185 1.12580687410199 198048 GCST006909 GCST PMID:29531354 2018-03-12 Ischemic stroke (small-vessel) cardiovascular disease Cardiovascular Disease
rs11940694 3618 0.000884 -0.34375 0.709106182437398 260405 FINNGEN_R6_P16_HAEMORRHAGIC_HAEMATOL_DISORD_FETUS_NEWBO FINNGEN NA 2022-01-24 Haemorrhagic and haematological disorders of fetus and newborn pregnancy or perinatal disease Pregnancy Or Perinatal Disease
rs11940694 3618 0.00146 0.24009 1.27136356789365 257119 FINNGEN_R6_N14_ACUTENEPHRITIC FINNGEN NA 2022-01-24 Acute nephritic syndrome urinary system disease Urinary System Disease
rs11940694 3618 0.00329 0.03514 1.0357647057084 165842 FINNGEN_R6_FG_DISVEINLYMPH FINNGEN NA 2022-01-24 "Diseases of veins, lymphatic vessels and lymph nodes, not elsewhere classified (FINNGEN)" cardiovascular disease Cardiovascular Disease
rs11940694 3618 0.000109 0.03943 1.04021768109869 203871 FINNGEN_R6_FG_HYPERTENSION FINNGEN NA 2022-01-24 Hypertensive diseases (excluding secondary) cardiovascular disease Cardiovascular Disease
rs11940694 3618 0.00447 0.02517 1.02548943891156 260405 FINNGEN_R6_I9_HYPERTENSION FINNGEN NA 2022-01-24 Hypertensive diseases cardiovascular disease Cardiovascular Disease
rs11940694 3618 0.000168 0.02581 1.02614596221751 260405 FINNGEN_R6_AB1_INFECTIONS FINNGEN NA 2022-01-24 Certain infectious and parasitic diseases infectious disease Infectious Disease
rs11940694 3618 0.00494 -0.44218 0.642633950933069 253440 FINNGEN_R6_M13_DERMATOPOLYNAS FINNGEN NA 2022-01-24 "Dermatopolymyositis, unspecified" integumentary system disease Integumentary System Disease
rs11940694 3618 0.00076 0.000836716 1.00083706614448 484598 GCST90038687 GCST PMID:33959723 2021-04-08 Gout musculoskeletal or connective tissue disease Musculoskeletal Or Connective Tissue Disease
rs11940694 3618 0.00138 0.02397 1.02425958964201 260405 FINNGEN_R6_I9_CVD FINNGEN NA 2022-01-24 Cardiovascular diseases cardiovascular disease Cardiovascular Disease
rs11940694 3618 0.00282 0.16869 1.183753118572 258825 FINNGEN_R6_F5_SCHOLA FINNGEN NA 2022-01-24 Specific development disorders of scholastic skills nervous system disease Nervous System Disease
rs11940694 3618 0.000179 -0.21783 0.804262154611914 258638 FINNGEN_R6_M13_BIOMECHLESIO FINNGEN NA 2022-01-24 "Biomechanical lesions, not elsewhere classified" musculoskeletal or connective tissue disease Musculoskeletal Or Connective Tissue Disease
rs11940694 3618 0.000522877555313441 -0.0042063 0.995802534089228 322580 GCST005902 GCST PMID:29662059 2018-04-16 Depression (broad) nervous system disease Nervous System Disease
rs11940694 3618 0.00259 0.022 1.02224378447044 260405 FINNGEN_R6_R18_SYMPTOMS_SIGNS_INVOLVI_CIRCULATO_RESPI_SYSTEMS FINNGEN NA 2022-01-24 Symptoms and signs involving the circulatory and respiratory systems respiratory or thoracic disease Respiratory Or Thoracic Disease
rs11940694 3618 0.000439 0.05967 1.06148619829564 167692 FINNGEN_R6_ASTHMA_ACUTE_RESPIRATORY_INFECTIONS FINNGEN NA 2022-01-24 Asthma-related acute respiratory infections infectious disease Infectious Disease
rs11940694 3618 0.00236 0.0525 1.05390256207854 151077 FINNGEN_R6_I9_AF_REIMB FINNGEN NA 2022-01-24 Atrial fibrillation and flutter with reimbursement cardiovascular disease Cardiovascular Disease
rs11940694 3618 0.00314 0.06826 1.07064363964046 249927 FINNGEN_R6_ST19_FRACT_FOOT_ANKLE FINNGEN NA 2022-01-24 "Fracture of foot, except ankle" musculoskeletal or connective tissue disease Musculoskeletal Or Connective Tissue Disease
rs11940694 3618 0.00479 0.13918 1.14933096095853 232566 FINNGEN_R6_K11_PANCOTH FINNGEN NA 2022-01-24 Other diseases of pancreas pancreas disease Pancreas Disease
rs11940694 3618 0.00175 0.06012 1.06196397457647 165372 FINNGEN_R6_ASTHMA_PNEUMONIA_AND_SEPSIS FINNGEN NA 2022-01-24 Asthma-related pneumonia or sepsis infectious disease Infectious Disease
rs11940694 3618 0.00377 0.0405 1.04133130970252 164491 FINNGEN_R6_I9_AF FINNGEN NA 2022-01-24 Atrial fibrillation and flutter cardiovascular disease Cardiovascular Disease
rs11940694 3618 0.00203 0.05939 1.06118902376649 165357 FINNGEN_R6_ASTHMA_PNEUMONIA FINNGEN NA 2022-01-24 Asthma-related pneumonia infectious disease Infectious Disease
rs11940694 3618 0.00212 0.19561 1.21605255234608 257284 FINNGEN_R6_N14_NEPHROTICSYND FINNGEN NA 2022-01-24 Nephrotic syndrome urinary system disease Urinary System Disease
rs11940694 3618 0.00334 0.03903 1.03980167723257 260405 FINNGEN_R6_R18_SYMPTOMS_SIGNS_INVOLVI_SKIN_SUBCU_TISSUE FINNGEN NA 2022-01-24 Symptoms and signs involving the skin and subcutaneous tissue integumentary system disease Integumentary System Disease
rs11940694 3618 0.00242 0.11775 1.12496283550045 216726 FINNGEN_R6_E4_DMNASNOCOMP FINNGEN NA 2022-01-24 Unspecified diabetes without complications pancreas disease Pancreas Disease
rs11940694 3618 0.00139 0.02803 1.02842653675474 208601 FINNGEN_R6_FG_OTHHEART FINNGEN NA 2022-01-24 Other heart diseases cardiovascular disease Cardiovascular Disease
rs11940694 3618 0.000491 0.02652 1.026874784552 260405 FINNGEN_R6_FG_CVD FINNGEN NA 2022-01-24 Cardiovascular diseases (excluding rheumatic etc) cardiovascular disease Cardiovascular Disease
rs11940694 3618 0.000563 0.03131 1.03180531396073 260405 FINNGEN_R6_J10_LOWCHRON FINNGEN NA 2022-01-24 Chronic lower respiratory diseases respiratory or thoracic disease Respiratory Or Thoracic Disease
rs11940694 3618 0.00452 0.02517 1.02548943891156 260360 FINNGEN_R6_I9_HYPTENS FINNGEN NA 2022-01-24 Hypertension cardiovascular disease Cardiovascular Disease
rs11940694 3618 0.00443738088731832 0.0280791563709 NA 472868 GCST90012877 GCST PMID:33589840 2021-02-15 Alzheimer's disease or family history of Alzheimer's disease nervous system disease Nervous System Disease
rs278981 3618 0.00323 -0.34635 0.707264901066099 256837 FINNGEN_R6_D3_SPLEENDISEASE FINNGEN NA 2022-01-24 Diseases of spleen gastrointestinal disease Gastrointestinal Disease
rs278981 3618 0.00471 0.4614 1.58629324169068 241468 FINNGEN_R6_H7_ORBITINFLAMACU FINNGEN NA 2022-01-24 Acute inflammation of orbit disease of visual system Disease Of Visual System
rs278981 3618 0.000334 0.11442 1.12122293964078 249602 FINNGEN_R6_L12_SEBORRKERAT FINNGEN NA 2022-01-24 Seborrhoeic keratosis integumentary system disease Integumentary System Disease
rs278981 3618 0.00499 -0.06457 0.937470489030961 247087 FINNGEN_R6_H7_LACRIGLAND FINNGEN NA 2022-01-24 Other disorders of lacrimal gland disease of visual system Disease Of Visual System
rs278981 3618 0.00457 -0.1129 0.893239979647929 226852 FINNGEN_R6_K11_OTHDISOES FINNGEN NA 2022-01-24 Other diseases of oesophagus gastrointestinal disease Gastrointestinal Disease
rs278981 3618 0.000713 -0.10102 0.903914954405992 255831 FINNGEN_R6_L12_PSORI_VULG FINNGEN NA 2022-01-24 Psoriasis vulgaris integumentary system disease Integumentary System Disease
rs278981 3618 0.00203 -0.58761 0.55565371139349 251068 FINNGEN_R6_L12_APOCRINESWEAT FINNGEN NA 2022-01-24 "Apocrine sweat disorders, other sweat gland disorders" integumentary system disease Integumentary System Disease
rs278981 3618 0.0037 0.00135418 1.00135509731576 484598 GCST90038637 GCST PMID:33959723 2021-04-08 Hypothyroidism or myxedema endocrine system disease Endocrine System Disease
rs4860987 3618 0.00224 -0.03764 0.963059579941206 257917 FINNGEN_R6_SLEEP FINNGEN NA 2022-01-24 Sleep disorders (combined) nervous system disease Nervous System Disease
rs4860987 3618 0.00143 0.39661 1.4867759743373 231480 FINNGEN_R6_G6_TARSTUN FINNGEN NA 2022-01-24 Tarsal tunnel syndrome nervous system disease Nervous System Disease
rs4860987 3618 0.00345 -0.09185 0.912241975579218 238459 FINNGEN_R6_F5_PANIC FINNGEN NA 2022-01-24 Panic disorder nervous system disease Nervous System Disease
rs4860987 3618 0.00012 0.000836312 1.00083666180639 484598 GCST90038631 GCST PMID:33959723 2021-04-08 Kidney stone, ureter stone or bladder stone urinary system disease Urinary System Disease
rs4860987 3618 0.00139 -0.02255 0.977702350853645 260405 FINNGEN_R6_J10_RESPIRATORY FINNGEN NA 2022-01-24 Diseases of the respiratory system respiratory or thoracic disease Respiratory Or Thoracic Disease
rs4860987 3618 0.00398 -0.05992 0.941839877760662 238726 FINNGEN_R6_K11_PULP_PERIAPICAL FINNGEN NA 2022-01-24 Diseases of pulp and periapical tissues gastrointestinal disease Gastrointestinal Disease
rs4860987 3618 0.00457 -0.09453 0.90980044020341 200181 FINNGEN_R6_M13_BURSOPATHY FINNGEN NA 2022-01-24 Other bursopathies musculoskeletal or connective tissue disease Musculoskeletal Or Connective Tissue Disease
rs4860987 3618 0.000139 -0.0331 0.967441810570605 260405 FINNGEN_R6_K11_PULP_PERIAPICAL_INCLAVO FINNGEN NA 2022-01-24 "Diseases of pulp and periapical tissues, including avohilmo" gastrointestinal disease Gastrointestinal Disease
rs4860987 3618 0.00158 -0.32507 0.722476778497468 257713 FINNGEN_R6_J10_PULMOEDEMA FINNGEN NA 2022-01-24 Pulmonary oedema respiratory or thoracic disease Respiratory Or Thoracic Disease
rs6826858 3618 0.00119 0.2999 1.34972382844431 183519 FINNGEN_R6_I9_ENDOCARD FINNGEN NA 2022-01-24 Endocarditis cardiovascular disease Cardiovascular Disease
rs6826858 3618 0.0035 0.00199793 1.001999927192 484598 GCST90038633 GCST PMID:33959723 2021-04-08 Diabetes pancreas disease Pancreas Disease
rs6826858 3618 0.00309 -0.0577 0.943933084889524 260405 FINNGEN_R6_F5_SUBSTANCE FINNGEN NA 2022-01-24 Mental and behavioural disorders due to psychoctive substance use nervous system disease Nervous System Disease
rs6826858 3618 0.00209 -0.6993 0.496933035195856 251080 FINNGEN_R6_E4_PITUDISNAS FINNGEN NA 2022-01-24 "Disorders of pituitary gland, other and/or unspecified" endocrine system disease Endocrine System Disease
rs6826858 3618 0.000885 -0.1123 0.893776084451076 255745 FINNGEN_R6_COPD_EARLY FINNGEN NA 2022-01-24 Early onset COPD respiratory or thoracic disease Respiratory Or Thoracic Disease
rs6826858 3618 0.000151 -0.31705 0.728294339498344 259538 FINNGEN_R6_G6_MENINGBACT FINNGEN NA 2022-01-24 Bacterial meningitis infectious disease Infectious Disease
rs6826858 3618 0.00407 -0.14785 0.862560489312122 196098 FINNGEN_R6_M13_CERVICOCRANSDR FINNGEN NA 2022-01-24 Cervicocranial syndrome nervous system disease Nervous System Disease
rs6826858 3618 0.000999 -0.36327 0.695398650513894 81984 FINNGEN_R6_N14_OVARTORS FINNGEN NA 2022-01-24 "Torsion of ovary, ovarian pedicle and fallobian tube" reproductive system or breast disease Reproductive System Or Breast Disease
rs6826858 3618 0.00247 -0.06355 0.938427196767772 257955 FINNGEN_R6_F5_ALCOHOL FINNGEN NA 2022-01-24 Mental and behavioural disorders due to alcohol nervous system disease Nervous System Disease
rs6826858 3618 0.00238 -0.35963 0.697934514073512 140912 FINNGEN_R6_O15_MATERN_INFECT_ELSEWHERE FINNGEN NA 2022-01-24 "Maternal infectious and parasitic diseases classifiable elsewhere but complicating pregnancy, childbirth and  the puerperium" infectious disease Infectious Disease
rs6826858 3618 0.00498 0.44453 1.55975693776977 197912 FINNGEN_R6_M13_BURSITISOTH FINNGEN NA 2022-01-24 "Other bursitis, not elsewhere classified" musculoskeletal or connective tissue disease Musculoskeletal Or Connective Tissue Disease
rs12503749 3618 0.00209 0.04926 1.05049344353175 260405 FINNGEN_R6_L12_DISORDSKINAPPENDIX FINNGEN NA 2022-01-24 Disorders of skin appendages integumentary system disease Integumentary System Disease
rs12503749 3618 0.00388 0.05829 1.06002235762437 259928 FINNGEN_R6_N14_CALCUKIDUR FINNGEN NA 2022-01-24 Calculus of kidney and ureter urinary system disease Urinary System Disease
rs12503749 3618 0.000284 0.09469 1.09931801371416 254358 FINNGEN_R6_L12_FOLLICULARCYST FINNGEN NA 2022-01-24 Follicular cysts of skin and subcutaneous tissue integumentary system disease Integumentary System Disease
rs12503749 3618 0.00237 0.15658 1.16950431892224 174260 FINNGEN_R6_M13_JUVEARTH FINNGEN NA 2022-01-24 Other juvenile arthritis musculoskeletal or connective tissue disease Musculoskeletal Or Connective Tissue Disease
rs12503749 3618 0.00235 -0.02671 0.973643557218176 260405 FINNGEN_R6_I9_HYPERTENSION FINNGEN NA 2022-01-24 Hypertensive diseases cardiovascular disease Cardiovascular Disease
rs12503749 3618 0.00307 0.04411 1.04509730926986 116887 FINNGEN_R6_O15_ABORT_SPONTAN FINNGEN NA 2022-01-24 Spontaneous abortion reproductive system or breast disease Reproductive System Or Breast Disease
rs12503749 3618 0.00448 0.05531 1.05686819303807 260405 FINNGEN_R6_N14_UROLITHIASIS FINNGEN NA 2022-01-24 Urolithiasis urinary system disease Urinary System Disease
rs12503749 3618 4.78e-05 0.17935 1.19643942469316 147061 FINNGEN_R6_O15_ICP FINNGEN NA 2022-01-24 Intrahepatic Cholestasis of Pregnancy (ICP) gastrointestinal disease Gastrointestinal Disease
rs12503749 3618 7.17e-05 0.1764 1.1929151292819 83570 FINNGEN_R6_O15_ICP_EXMORE FINNGEN NA 2022-01-24 Intrahepatic Cholestasis of Pregnancy (ICP)  (more control exclusions) gastrointestinal disease Gastrointestinal Disease
rs12503749 3618 2.12e-06 -0.036294757938252 0.964356 639221 GCST011365 GCST PMID:33532862 2021-02-03 Myocardial infarction cardiovascular disease Cardiovascular Disease
rs12503749 3618 7.356e-08 -0.0312 0.96928169734963 296525 GCST005194 GCST PMID:29212778 2017-12-06 Coronary artery disease cardiovascular disease Cardiovascular Disease
rs12503749 3618 0.000142 -0.13673 0.872205689879341 255726 FINNGEN_R6_K11_ALCOLIV FINNGEN NA 2022-01-24 Alcoholic liver disease gastrointestinal disease Gastrointestinal Disease
rs12503749 3618 0.000141 -0.13664 0.872284191923969 260405 FINNGEN_R6_ALCOLIVER FINNGEN NA 2022-01-24 Alcoholic liver disease gastrointestinal disease Gastrointestinal Disease
rs12503749 3618 1.88e-05 0.16553 1.18001836273934 147061 FINNGEN_R6_O15_ICP_WIDE FINNGEN NA 2022-01-24 "Intrahepatic Cholestasis of Pregnancy (ICP) , incl. ICD-8" gastrointestinal disease Gastrointestinal Disease
rs12503749 3618 2e-05 -0.00230114 0.997701505592967 484598 GCST90038605 GCST PMID:33959723 2021-04-08 Cardiac problem cardiovascular disease Cardiovascular Disease
rs12503749 3618 0.00057 0.054 1.05548460215508 117165 GCST003374 GCST PMID:26831199 2016-01-21 Chronic kidney disease urinary system disease Urinary System Disease
rs12503749 3618 0.000996 -0.04258 0.958313797350473 255936 FINNGEN_R6_I9_CHD_NOREV FINNGEN NA 2022-01-24 Major coronary heart disease event excluding revascularizations cardiovascular disease Cardiovascular Disease
rs12503749 3618 0.000336 -0.27455 0.759914007598634 123493 FINNGEN_R6_O15_PLAC_PREMAT_SEPAR FINNGEN NA 2022-01-24 Premature separation of placenta [abruptio placentae] pregnancy or perinatal disease Pregnancy Or Perinatal Disease
rs12503749 3618 1.1e-06 -0.0351966 0.965415596892585 547261 GCST005195 GCST PMID:29212778 2017-12-06 Coronary artery disease cardiovascular disease Cardiovascular Disease
rs12503749 3618 1.4e-09 -0.0056434 0.994372494068862 484598 GCST90038595 GCST PMID:33959723 2021-04-08 Cardiovascular disease cardiovascular disease Cardiovascular Disease
rs12503749 3618 0.00189 -0.0252 0.975114869550825 977323 GCST009541 GCST PMID:31919418 2020-01-09 Heart failure cardiovascular disease Cardiovascular Disease
rs12503749 3618 0.00068 -0.0344 0.966184953351063 203871 FINNGEN_R6_FG_HYPERTENSION FINNGEN NA 2022-01-24 Hypertensive diseases (excluding secondary) cardiovascular disease Cardiovascular Disease
rs12503749 3618 0.00239 -0.05421 0.947233166648849 147944 FINNGEN_R6_FG_DOAAC FINNGEN NA 2022-01-24 "Diseases of arteries, arterioles and capillaries (FINNGEN)" cardiovascular disease Cardiovascular Disease
rs12503749 3618 4.8e-05 -0.0453450335693209 0.95566768750801 471717 GCST011364 GCST PMID:33532862 2021-02-03 Myocardial infarction cardiovascular disease Cardiovascular Disease
rs12503749 3618 7.5e-08 -0.00459719 0.995413360903586 484598 GCST90038604 GCST PMID:33959723 2021-04-08 Hypertension cardiovascular disease Cardiovascular Disease
rs12503749 3618 3.06e-05 0.04285 1.0437813159101 260405 FINNGEN_R6_K11_GALLBILPANC FINNGEN NA 2022-01-24 "Disorders of gallbladder, biliary tract and pancreas" pancreas disease Pancreas Disease
rs12503749 3618 0.00247 -0.03571 0.964920079735279 251149 FINNGEN_R6_I9_CORATHER FINNGEN NA 2022-01-24 Coronary atherosclerosis cardiovascular disease Cardiovascular Disease
rs12503749 3618 0.000157 0.04347 1.0444286609822 254733 FINNGEN_R6_K11_CHOLELITH FINNGEN NA 2022-01-24 Cholelithiasis gastrointestinal disease Gastrointestinal Disease
rs12503749 3618 0.000968 -0.03411 0.96646518761954 260405 FINNGEN_R6_I9_CVD_HARD FINNGEN NA 2022-01-24 Hard cardiovascular diseases cardiovascular disease Cardiovascular Disease
rs12503749 3618 0.000267 -0.03777 0.962934390333314 260405 FINNGEN_R6_I9_IHD FINNGEN NA 2022-01-24 "Ischaemic heart disease, wide definition" cardiovascular disease Cardiovascular Disease
rs12503749 3618 0.00485 -0.03917 0.961587225422322 164491 FINNGEN_R6_I9_AF FINNGEN NA 2022-01-24 Atrial fibrillation and flutter cardiovascular disease Cardiovascular Disease
rs12503749 3618 9.1e-05 -0.00121431 0.998786426976052 484598 GCST90038610 GCST PMID:33959723 2021-04-08 Myocardial infarction cardiovascular disease Cardiovascular Disease
rs12503749 3618 0.00081 0.000877715 1.00087810030453 484598 GCST90038629 GCST PMID:33959723 2021-04-08 Cholelithiasis or gall stones gastrointestinal disease Gastrointestinal Disease
rs12503749 3618 7.88e-05 0.04466 1.04567227088991 255750 FINNGEN_R6_CHOLELITH_BROAD FINNGEN NA 2022-01-24 "Cholelithiasis, broad definition with cholecystitis" gastrointestinal disease Gastrointestinal Disease
rs12503749 3618 0.000731 -0.04115 0.959685166375845 260405 FINNGEN_R6_I9_CHD FINNGEN NA 2022-01-24 Major coronary heart disease event cardiovascular disease Cardiovascular Disease
rs12503749 3618 0.000584 -0.06501 0.937058092749623 242966 FINNGEN_R6_I9_UAP FINNGEN NA 2022-01-24 Unstable angina pectoris cardiovascular disease Cardiovascular Disease
rs12503749 3618 0.00482 -0.0653 0.93678638530221 245732 FINNGEN_R6_GOUT FINNGEN NA 2022-01-24 "Gout, FINNGEN" musculoskeletal or connective tissue disease Musculoskeletal Or Connective Tissue Disease
rs12503749 3618 0.00014 -0.03973 0.961048887324822 260405 FINNGEN_R6_I9_ISCHHEART FINNGEN NA 2022-01-24 Ischemic heart diseases cardiovascular disease Cardiovascular Disease
rs12503749 3618 0.00094 -0.02499 0.975319665176219 260405 FINNGEN_R6_FG_CVD FINNGEN NA 2022-01-24 Cardiovascular diseases (excluding rheumatic etc) cardiovascular disease Cardiovascular Disease
rs12503749 3618 0.00223 -0.02688 0.973478051881801 260360 FINNGEN_R6_I9_HYPTENS FINNGEN NA 2022-01-24 Hypertension cardiovascular disease Cardiovascular Disease
rs12503749 3618 0.00381 0.0702 1.07272270434206 134385 FINNGEN_R6_O15_PREG_MATERN_CARE FINNGEN NA 2022-01-24 Maternal care for other conditions predominantly related to pregnancy pregnancy or perinatal disease Pregnancy Or Perinatal Disease
rs12503749 3618 0.0003237 -0.0248 0.975504993518237 1030836 GCST006414 GCST PMID:30061737 2018-07-30 Atrial fibrillation cardiovascular disease Cardiovascular Disease
rs12503749 3618 0.00039 0.000967113 1.00096758080457 484598 GCST90038628 GCST PMID:33959723 2021-04-08 Gallbladder disease gastrointestinal disease Gastrointestinal Disease
rs11099098 3618 1.23e-24 0.08382 1.08743313822647 260405 FINNGEN_R6_RX_ANTIHYP FINNGEN NA 2022-01-24 Antihypertensive medication - note that there are other indications cardiovascular disease Cardiovascular Disease
rs11099098 3618 2.76e-10 0.04828 1.04946446423929 260405 FINNGEN_R6_FG_CVD FINNGEN NA 2022-01-24 Cardiovascular diseases (excluding rheumatic etc) cardiovascular disease Cardiovascular Disease
rs11099098 3618 0.00275 0.02258 1.02283685784008 260405 FINNGEN_R6_I9_OTHHEART FINNGEN NA 2022-01-24 Other heart diseases cardiovascular disease Cardiovascular Disease
rs11099098 3618 3.84e-26 0.09424 1.09882343189725 260360 FINNGEN_R6_I9_HYPTENS FINNGEN NA 2022-01-24 Hypertension cardiovascular disease Cardiovascular Disease
rs11099098 3618 0.000301 0.08514 1.08886949775766 140674 FINNGEN_R6_O15_PREECLAMPS FINNGEN NA 2022-01-24 Pre-eclampsia pregnancy or perinatal disease Pregnancy Or Perinatal Disease
rs11099098 3618 1.62e-07 0.1241 1.13212907824654 197322 FINNGEN_R6_I9_HYPTENSHD FINNGEN NA 2022-01-24 Hypertensive Heart Disease cardiovascular disease Cardiovascular Disease
rs11099098 3618 4.5e-124 0.0217166 1.02195412162908 484598 GCST90038604 GCST PMID:33959723 2021-04-08 Hypertension cardiovascular disease Cardiovascular Disease
rs11099098 3618 8.61e-07 0.08573 1.08951212031635 151077 FINNGEN_R6_I9_AF_REIMB FINNGEN NA 2022-01-24 Atrial fibrillation and flutter with reimbursement cardiovascular disease Cardiovascular Disease
rs11099098 3618 0.000289 0.03722 1.03792133841675 203162 FINNGEN_R6_CARDIAC_ARRHYTM FINNGEN NA 2022-01-24 Cardiac arrhytmias cardiovascular disease Cardiovascular Disease
rs11099098 3618 1.38e-07 0.03968 1.04047776802847 260405 FINNGEN_R6_I9_CVD FINNGEN NA 2022-01-24 Cardiovascular diseases cardiovascular disease Cardiovascular Disease
rs11099098 3618 2.69e-08 0.12341 1.13134817862391 197996 FINNGEN_R6_I9_HYPTENSHR FINNGEN NA 2022-01-24 Hypertensive heart and/or renal disease cardiovascular disease Cardiovascular Disease
rs11099098 3618 0.00013 0.00126889 1.00126969538153 484598 GCST90038610 GCST PMID:33959723 2021-04-08 Myocardial infarction cardiovascular disease Cardiovascular Disease
rs11099098 3618 1.98e-08 0.09468 1.09930702058899 147061 FINNGEN_R6_I9_HYPTENSPREG FINNGEN NA 2022-01-24 "Hypertension complicating pregnancy, childbirth, and the puerperium" pregnancy or perinatal disease Pregnancy Or Perinatal Disease
rs11099098 3618 4.29e-26 0.09404 1.09860368918587 260405 FINNGEN_R6_I9_HYPERTENSION FINNGEN NA 2022-01-24 Hypertensive diseases cardiovascular disease Cardiovascular Disease
rs11099098 3618 0.00409 0.11026 1.11656834049066 226561 FINNGEN_R6_K11_ACUTGASTR FINNGEN NA 2022-01-24 Acute gastritis gastrointestinal disease Gastrointestinal Disease
rs11099098 3618 0.00419 0.14224 1.15285330012952 183899 FINNGEN_R6_I9_OTHILLHEART FINNGEN NA 2022-01-24 Other or ill-defined heart diseases cardiovascular disease Cardiovascular Disease
rs11099098 3618 2.96e-09 0.0428 1.04372912814901 1030836 GCST006414 GCST PMID:30061737 2018-07-30 Atrial fibrillation cardiovascular disease Cardiovascular Disease
rs11099098 3618 3.87e-09 0.0484748763762208 1.049669 639221 GCST011365 GCST PMID:33532862 2021-02-03 Myocardial infarction cardiovascular disease Cardiovascular Disease
rs11099098 3618 7.838e-12 0.0386 1.03935465862725 296525 GCST005194 GCST PMID:29212778 2017-12-06 Coronary artery disease cardiovascular disease Cardiovascular Disease
rs11099098 3618 1.84e-06 0.04213 1.04303006384584 208601 FINNGEN_R6_FG_OTHHEART FINNGEN NA 2022-01-24 Other heart diseases cardiovascular disease Cardiovascular Disease
rs11099098 3618 4.1e-72 0.0178558 1.01801616787375 484598 GCST90038595 GCST PMID:33959723 2021-04-08 Cardiovascular disease cardiovascular disease Cardiovascular Disease
rs11099098 3618 2.1e-05 0.00243233 1.00243529051444 484598 GCST90038605 GCST PMID:33959723 2021-04-08 Cardiac problem cardiovascular disease Cardiovascular Disease
rs11099098 3618 0.00055 -0.059 0.9427067691571 117165 GCST003374 GCST PMID:26831199 2016-01-21 Chronic kidney disease urinary system disease Urinary System Disease
rs11099098 3618 1.41e-07 0.07293 1.0756552384126 154248 FINNGEN_R6_I9_HEARTFAIL_AND_ANTIHYPERT FINNGEN NA 2022-01-24 Heart failure and antihypertensive medication cardiovascular disease Cardiovascular Disease
rs11099098 3618 0.0038 0.03489 1.03550579689692 165842 FINNGEN_R6_FG_DISVEINLYMPH FINNGEN NA 2022-01-24 "Diseases of veins, lymphatic vessels and lymph nodes, not elsewhere classified (FINNGEN)" cardiovascular disease Cardiovascular Disease
rs11099098 3618 5.44e-05 0.09149 1.09580581857956 141068 FINNGEN_R6_O15_PRE_OR_ECLAMPSIA FINNGEN NA 2022-01-24 Pre-eclampsia or eclampsia pregnancy or perinatal disease Pregnancy Or Perinatal Disease
rs11099098 3618 0.000571 0.28604 1.33114570001539 253204 FINNGEN_R6_F5_ANXPER FINNGEN NA 2022-01-24 Anxious personality disorder nervous system disease Nervous System Disease
rs11099098 3618 3.9e-09 0.0456467 1.04670454490823 547261 GCST005195 GCST PMID:29212778 2017-12-06 Coronary artery disease cardiovascular disease Cardiovascular Disease
rs11099098 3618 3.89e-21 0.09654 1.1013536344081 203871 FINNGEN_R6_FG_HYPERTENSION FINNGEN NA 2022-01-24 Hypertensive diseases (excluding secondary) cardiovascular disease Cardiovascular Disease
rs11099098 3618 0.00491 0.04058 1.04141461953964 244540 FINNGEN_R6_E4_HYPERCHOL FINNGEN NA 2022-01-24 Pure hypercholesterolaemia genetic, familial or congenital disease Genetic, Familial Or Congenital Disease
rs11099098 3618 4.18e-05 0.06153 1.06346239992224 152573 FINNGEN_R6_FG_CEREBVASC FINNGEN NA 2022-01-24 Cerebrovascular diseases (FINNGEN) cardiovascular disease Cardiovascular Disease
rs11099098 3618 1.22e-08 0.09023 1.09442597273359 147061 FINNGEN_R6_O15_OEDEM_PROTUR_HYPERT FINNGEN NA 2022-01-24 "Oedema, proteinuria and hypertensive disorders in pregnancy, childbirth and the puerperium" pregnancy or perinatal disease Pregnancy Or Perinatal Disease
rs11099098 3618 0.00474 0.04433 1.04532725597111 241398 FINNGEN_R6_N14_CYSTITIS FINNGEN NA 2022-01-24 Cystitis urinary system disease Urinary System Disease
rs11099098 3618 1.98e-08 0.09468 1.09930702058899 147061 FINNGEN_R6_O15_HYPTENSPREG FINNGEN NA 2022-01-24 Pregnancy hypertension pregnancy or perinatal disease Pregnancy Or Perinatal Disease
rs11099098 3618 0.000205 0.11211 1.11863590382697 238139 FINNGEN_R6_F5_GAD FINNGEN NA 2022-01-24 Generalized anxiety disorder nervous system disease Nervous System Disease
rs11099098 3618 1.9e-05 0.050908109953452 1.05222619972621 471717 GCST011364 GCST PMID:33532862 2021-02-03 Myocardial infarction cardiovascular disease Cardiovascular Disease
rs11099098 3618 4.89e-07 0.07088 1.07345240385073 164491 FINNGEN_R6_I9_AF FINNGEN NA 2022-01-24 Atrial fibrillation and flutter cardiovascular disease Cardiovascular Disease
rs11099098 3618 8.28e-05 0.08662 1.09048221773275 141565 FINNGEN_R6_O15_GESTAT_HYPERT FINNGEN NA 2022-01-24 Gestational [pregnancy-induced] hypertension pregnancy or perinatal disease Pregnancy Or Perinatal Disease
rs11099098 3618 0.00497 0.11002 1.11630039624354 83083 FINNGEN_R6_N14_OTHNONINFVULV FINNGEN NA 2022-01-24 Other noninflammatory disorders of vulva and perineum reproductive system or breast disease Reproductive System Or Breast Disease
rs11099098 3618 8.89e-09 0.24045 1.27182134117234 137692 FINNGEN_R6_O15_EXIST_HYPERT_COMPLIC FINNGEN NA 2022-01-24 "Pre-existing hypertension complicating pregnancy, childbirth and the puerperium" pregnancy or perinatal disease Pregnancy Or Perinatal Disease
rs60695258 3618 0.0017 -0.15249 0.858567479588262 245406 FINNGEN_R6_G6_CERCYST FINNGEN NA 2022-01-24 Cerebral cysts nervous system disease Nervous System Disease
rs60695258 3618 0.00162 -0.14236 0.86730896904869 252039 FINNGEN_R6_I9_VASCDEM FINNGEN NA 2022-01-24 Vascular dementia cardiovascular disease Cardiovascular Disease
rs60695258 3618 0.00246 0.38304 1.46673669836296 260234 FINNGEN_R6_Q17_OTHER_CONGEN_MALFO_NERVOUS_SYSTEM FINNGEN NA 2022-01-24 Other congenital malformations of nervous system nervous system disease Nervous System Disease
rs60695258 3618 0.000803 -0.07792 0.925038426657628 248596 FINNGEN_R6_H7_AMD FINNGEN NA 2022-01-24 Age-related macular degeneration (whether dry or wet) disease of visual system Disease Of Visual System
rs60695258 3618 0.00169 0.06563 1.06783154639174 256905 FINNGEN_R6_ST19_FRACT_RIBS_STERNUM_THORACIC_SPINE FINNGEN NA 2022-01-24 "Fracture of rib(s), sternum and thoracic spine" musculoskeletal or connective tissue disease Musculoskeletal Or Connective Tissue Disease
rs60695258 3618 0.00107 -0.04915 0.952038313240552 246371 FINNGEN_R6_L12_DERM_NAS FINNGEN NA 2022-01-24 Other and unspecified dermatitis integumentary system disease Integumentary System Disease
rs60695258 3618 0.00235 -0.13536 0.873401430569824 252272 FINNGEN_R6_F5_VASCDEM FINNGEN NA 2022-01-24 Vascular dementia cardiovascular disease Cardiovascular Disease
rs60695258 3618 0.00224 -0.1075 0.898076522450803 255726 FINNGEN_R6_K11_ALCOLIV FINNGEN NA 2022-01-24 Alcoholic liver disease gastrointestinal disease Gastrointestinal Disease
rs60695258 3618 0.00228 -0.10723 0.8983190358497 260405 FINNGEN_R6_ALCOLIVER FINNGEN NA 2022-01-24 Alcoholic liver disease gastrointestinal disease Gastrointestinal Disease
rs60695258 3618 0.000726 -0.33059 0.718499693533272 244737 FINNGEN_R6_G6_ANOXBRAINDAM FINNGEN NA 2022-01-24 Anoxic brain damage nervous system disease Nervous System Disease
rs60695258 3618 0.00227 -0.03558 0.965045527499573 165842 FINNGEN_R6_FG_DISVEINLYMPH FINNGEN NA 2022-01-24 "Diseases of veins, lymphatic vessels and lymph nodes, not elsewhere classified (FINNGEN)" cardiovascular disease Cardiovascular Disease
rs60695258 3618 0.00384 0.07322 1.07596722366741 260405 FINNGEN_R6_J10_RESPDISOTH FINNGEN NA 2022-01-24 Other respiratory disorders and diseases respiratory or thoracic disease Respiratory Or Thoracic Disease
rs60695258 3618 0.00237 0.11183 1.11832272962033 87305 FINNGEN_R6_N14_ORHCEPINDIDYMITIS FINNGEN NA 2022-01-24 Orchitis and epididymitis reproductive system or breast disease Reproductive System Or Breast Disease
rs60695258 3618 0.00016 0.00188371 1.00188548529622 484598 GCST90038635 GCST PMID:33959723 2021-04-08 Thyroid problem (not cancer) endocrine system disease Endocrine System Disease
rs60695258 3618 0.0012 0.000593345 1.00059352106396 484598 GCST90038636 GCST PMID:33959723 2021-04-08 Hyperthyroidism or thyrotoxicosis endocrine system disease Endocrine System Disease
rs60695258 3618 0.003106 0.4316 1.53971910432544 957 GCST010775 GCST PMID:32404885 2020-05-13 COVID-19 (very severe respiratory confirmed vs not hospitalized) RELEASE 4 infectious disease Infectious Disease
rs60695258 3618 1.55e-05 -0.08082 0.922359701249502 260405 FINNGEN_R6_K11_LIVER FINNGEN NA 2022-01-24 Diseases of liver gastrointestinal disease Gastrointestinal Disease
rs60695258 3618 0.0027 -0.2507 0.778255813284933 251251 FINNGEN_R6_VD_SC FINNGEN NA 2022-01-24 Vascular dementia (subcortical) cardiovascular disease Cardiovascular Disease
rs60695258 3618 0.0027 -0.08225 0.921041669494024 256865 FINNGEN_R6_K11_DISLIVOTH FINNGEN NA 2022-01-24 Other diseases of liver gastrointestinal disease Gastrointestinal Disease
rs60695258 3618 0.00288 -0.13975 0.869575602127365 253278 FINNGEN_R6_L12_PSORI_NAS FINNGEN NA 2022-01-24 Other and unspecified psoriasis integumentary system disease Integumentary System Disease
rs60695258 3618 0.00282 0.11424 1.12102113767437 113297 FINNGEN_R6_ERECTILE_DYSFUNCTION FINNGEN NA 2022-01-24 Erectile dysfunction reproductive system or breast disease Reproductive System Or Breast Disease
rs60695258 3618 0.00192 -0.29199 0.746776003696055 251226 FINNGEN_R6_L12_PERIORALDERM FINNGEN NA 2022-01-24 Perioral dermatitis integumentary system disease Integumentary System Disease
rs60695258 3618 0.00266 -0.05172 0.949594716142771 260405 FINNGEN_R6_L12_PAPULOSQUAMOUS FINNGEN NA 2022-01-24 Papulosquamous disorders integumentary system disease Integumentary System Disease
rs60695258 3618 0.00384 0.07322 1.07596722366741 260405 FINNGEN_R6_J10_RESPOTHER FINNGEN NA 2022-01-24 Other diseases of the respiratory system respiratory or thoracic disease Respiratory Or Thoracic Disease
rs60695258 3618 0.0027 0.00140538 1.00140636800926 484598 GCST90038637 GCST PMID:33959723 2021-04-08 Hypothyroidism or myxedema endocrine system disease Endocrine System Disease
rs9995984 3618 0.00143 -0.27117 0.76248686261986 253637 FINNGEN_R6_M13_WEGENER FINNGEN NA 2022-01-24 Wegener granulomatosis cardiovascular disease Cardiovascular Disease
rs9995984 3618 7e-11 -0.00156639 0.998434836148524 484598 GCST90038687 GCST PMID:33959723 2021-04-08 Gout musculoskeletal or connective tissue disease Musculoskeletal Or Connective Tissue Disease
rs9995984 3618 0.0013 0.000533258 1.00053340020732 484598 GCST90038634 GCST PMID:33959723 2021-04-08 Type 2 diabetes pancreas disease Pancreas Disease
rs9995984 3618 0.00152 0.0245 1.0248025911072 659316 GCST006867 GCST PMID:30054458 2018-07-27 Type 2 diabetes pancreas disease Pancreas Disease
rs9995984 3618 0.00288 0.06196 1.0639197870854 238552 FINNGEN_R6_H8_OTHHEARINGLOSS FINNGEN NA 2022-01-24 Other hearing loss nervous system disease Nervous System Disease
rs9995984 3618 2.66e-05 0.17403 1.19009126802287 234638 FINNGEN_R6_H8_HL_NAS FINNGEN NA 2022-01-24 Other specified/unspecified hearing loss nervous system disease Nervous System Disease
rs9995984 3618 0.0015 0.00144169 1.00144272973463 484598 GCST90038633 GCST PMID:33959723 2021-04-08 Diabetes pancreas disease Pancreas Disease
rs9995984 3618 0.00035103638228111 -0.0080433920641162 NA 330759 GCST90012115 GCST PMID:32986727 2020-09-28 Age-related hearing impairment (MTAG) nervous system disease Nervous System Disease
rs9995984 3618 0.0023 -0.12957 0.878473093147417 254527 FINNGEN_R6_M13_NECROVASC FINNGEN NA 2022-01-24 Other necrotizing vasculopathies cardiovascular disease Cardiovascular Disease
rs9995984 3618 0.00449 0.25225 1.28691772650364 231572 FINNGEN_R6_G6_CAUSALGIA FINNGEN NA 2022-01-24 Causalgia nervous system disease Nervous System Disease
rs9995984 3618 0.000554 0.03452 1.0351227306237 260405 FINNGEN_R6_H8_OTHEREAR FINNGEN NA 2022-01-24 Other disorders of ear disease of ear Disease Of Ear
rs9995984 3618 0.00157 -0.32556 0.722122851595177 260405 FINNGEN_R6_RESP_ILL_DIS_CLASS_ELSEWHERE FINNGEN NA 2022-01-24 Respiratory disorders in diseases classified elsewhere respiratory or thoracic disease Respiratory Or Thoracic Disease
rs9995984 3618 0.00148 0.02509 1.02540740303793 260405 FINNGEN_R6_RX_ANTIHYP FINNGEN NA 2022-01-24 Antihypertensive medication - note that there are other indications cardiovascular disease Cardiovascular Disease
rs9995984 3618 0.00492 0.05227 1.05366019236285 260405 FINNGEN_R6_AB1_OTHER_VIRAL FINNGEN NA 2022-01-24 Other viral diseases infectious disease Infectious Disease
rs1452904 3618 0.000592 0.05215 1.05353376072581 224461 FINNGEN_R6_DM_RETINOPATHY_EXMORE FINNGEN NA 2022-01-24 Diabetic retinopathy (more control exclusions) disease of visual system Disease Of Visual System
rs1452904 3618 0.00203 -0.04222 0.958658852423706 201213 FINNGEN_R6_M13_ARTHROSIS_KNEE FINNGEN NA 2022-01-24 Gonarthrosis musculoskeletal or connective tissue disease Musculoskeletal Or Connective Tissue Disease
rs1452904 3618 0.001 0.00257988 1.00258321075411 484598 GCST90038599 GCST PMID:33959723 2021-04-08 Diabetes or endocrine disease pancreas disease Pancreas Disease
rs1452904 3618 3e-04 0.000685041 1.00068527569417 484598 GCST90038642 GCST PMID:33959723 2021-04-08 Nervous system infection infectious disease Infectious Disease
rs1452904 3618 0.00356 0.04105 1.04190419945309 260405 FINNGEN_R6_H7_CHOROIDRETINA FINNGEN NA 2022-01-24 Disorders of choroid and retina disease of visual system Disease Of Visual System
rs1452904 3618 8.98e-06 0.1008 1.10605540855913 247912 FINNGEN_R6_H7_RETINALDETACH FINNGEN NA 2022-01-24 Retinal detachments and breaks disease of visual system Disease Of Visual System
rs1452904 3618 0.00452 0.1836 1.20153511291551 256696 FINNGEN_R6_F5_OPIOIDS FINNGEN NA 2022-01-24 Mental and behavioural disorders due to opioids nervous system disease Nervous System Disease
rs1452904 3618 0.00425 -0.20948 0.81100585938808 249325 FINNGEN_R6_H7_KERATITISINOTH FINNGEN NA 2022-01-24 Keratitis and keratoconjunctivitis in other diseases classified elsewhere disease of visual system Disease Of Visual System
rs1452904 3618 0.0015 0.00186464 1.00186637952219 484598 GCST90038633 GCST PMID:33959723 2021-04-08 Diabetes pancreas disease Pancreas Disease
rs1452904 3618 4.5e-05 0.00494119 1.00495341781099 484598 GCST90038595 GCST PMID:33959723 2021-04-08 Cardiovascular disease cardiovascular disease Cardiovascular Disease
rs1452904 3618 0.00125 -0.04286 0.95804550704961 231596 FINNGEN_R6_KNEE_ARTHROSIS FINNGEN NA 2022-01-24 Gonarthrosis [arthrosis of knee](FG) musculoskeletal or connective tissue disease Musculoskeletal Or Connective Tissue Disease
rs1452904 3618 0.00264 0.04444 1.04544224829372 257444 FINNGEN_R6_DM_RETINOPATHY FINNGEN NA 2022-01-24 Diabetic retinopathy disease of visual system Disease Of Visual System
rs1452904 3618 0.000415 -0.04777 0.953353033060854 260405 FINNGEN_R6_M13_ARTHROSIS_KNEE_PRIM_ICD10 FINNGEN NA 2022-01-24 "Gonarthrosis,primary" musculoskeletal or connective tissue disease Musculoskeletal Or Connective Tissue Disease
rs1452904 3618 0.00121 -0.06372 0.938267677703826 246144 FINNGEN_R6_M13_ARTHROSIS_KNEE_PRIM_KNEESURG FINNGEN NA 2022-01-24 "Gonarthrosis, primary, with knee surgery" musculoskeletal or connective tissue disease Musculoskeletal Or Connective Tissue Disease
rs1452904 3618 0.00263 0.05699 1.05864522389033 253168 FINNGEN_R6_DM_RETINA_PROLIF FINNGEN NA 2022-01-24 Proliferative diabetic retinopathy disease of visual system Disease Of Visual System
rs1452904 3618 0.00398 0.08595 1.08975183935095 217292 FINNGEN_R6_DM_NEPHROPATHY_EXMORE FINNGEN NA 2022-01-24 Diabetic nephropathy (more control exclusions) urinary system disease Urinary System Disease
rs1452904 3618 0.00132 0.11526 1.12216516258832 243783 FINNGEN_R6_H7_RETINALBREAK FINNGEN NA 2022-01-24 Retinal breaks without detachment disease of visual system Disease Of Visual System
rs1452904 3618 0.00313 0.13884 1.14894025485561 192496 FINNGEN_R6_R18_FAECAL_INCONTINENCE FINNGEN NA 2022-01-24 Faecal incontinence gastrointestinal disease Gastrointestinal Disease
rs1452904 3618 0.00211 -0.1636 0.849081586597375 204701 FINNGEN_R6_AUTOIMMUNE_HYPERTHYROIDISM FINNGEN NA 2022-01-24 Autoimmune hyperthyroidism endocrine system disease Endocrine System Disease
rs1229984 3618 1.75e-08 0.54314 1.72140359216405 260405 FINNGEN_R6_F5_SUBSTANCE FINNGEN NA 2022-01-24 Mental and behavioural disorders due to psychoctive substance use nervous system disease Nervous System Disease
rs1229984 3618 5.81e-11 0.70716 2.02822291839245 257955 FINNGEN_R6_F5_ALCOHOL FINNGEN NA 2022-01-24 Mental and behavioural disorders due to alcohol nervous system disease Nervous System Disease
rs1229984 3618 0.000153 -0.60659 0.545206858201036 255920 FINNGEN_R6_COPD_LATER FINNGEN NA 2022-01-24 Later onset COPD respiratory or thoracic disease Respiratory Or Thoracic Disease
rs1229984 3618 6.2e-11 0.0181012 1.01826601969691 484598 GCST90038595 GCST PMID:33959723 2021-04-08 Cardiovascular disease cardiovascular disease Cardiovascular Disease
rs1229984 3618 0.003 0.00460016 1.00461075697905 484598 GCST90038605 GCST PMID:33959723 2021-04-08 Cardiac problem cardiovascular disease Cardiovascular Disease
rs1229984 3618 0.0042 0.24618 1.27912979618439 176858 FINNGEN_R6_ST19_INTRACRATRAUMA FINNGEN NA 2022-01-24 Intracranial trauma nervous system disease Nervous System Disease
rs1229984 3618 0.000244 -0.5665 0.567508245622987 245732 FINNGEN_R6_GOUT FINNGEN NA 2022-01-24 "Gout, FINNGEN" musculoskeletal or connective tissue disease Musculoskeletal Or Connective Tissue Disease
rs1229984 3618 0.00464 -0.51344 0.598433422962773 248051 FINNGEN_R6_DRY_AMD FINNGEN NA 2022-01-24 Dry age-related macular degeneration (includes geographic atrophy) disease of visual system Disease Of Visual System
rs1229984 3618 0.00175 0.89798 2.45463972757754 260405 FINNGEN_R6_ALCODELIRIUM FINNGEN NA 2022-01-24 Alcohol withdrawal state with delirium nervous system disease Nervous System Disease
rs1229984 3618 0.00495 0.7358 2.08715104563127 252546 FINNGEN_R6_L12_ACNE FINNGEN NA 2022-01-24 Acne integumentary system disease Integumentary System Disease
rs1229984 3618 0.0045 0.092317458685772 1.09671292786804 471717 GCST011364 GCST PMID:33532862 2021-02-03 Myocardial infarction cardiovascular disease Cardiovascular Disease
rs1229984 3618 0.00226 0.50199 1.65200549274594 236065 FINNGEN_R6_K11_SALIVARY FINNGEN NA 2022-01-24 Diseases of salivary glands gastrointestinal disease Gastrointestinal Disease
rs1229984 3618 8e-04 0.47936 1.61504044547693 256905 FINNGEN_R6_ST19_FRACT_RIBS_STERNUM_THORACIC_SPINE FINNGEN NA 2022-01-24 "Fracture of rib(s), sternum and thoracic spine" musculoskeletal or connective tissue disease Musculoskeletal Or Connective Tissue Disease
rs1229984 3618 8.6e-05 -0.00991353 0.99013544705973 484598 GCST90038601 GCST PMID:33959723 2021-04-08 Musculoskeletal disorder or trauma musculoskeletal or connective tissue disease Musculoskeletal Or Connective Tissue Disease
rs1229984 3618 0.000175 -0.59235 0.553026145053302 177916 FINNGEN_R6_M13_GOUT FINNGEN NA 2022-01-24 Gout musculoskeletal or connective tissue disease Musculoskeletal Or Connective Tissue Disease
rs1229984 3618 7.1e-30 -0.00823137 0.991802414963641 484598 GCST90038687 GCST PMID:33959723 2021-04-08 Gout musculoskeletal or connective tissue disease Musculoskeletal Or Connective Tissue Disease
rs1229984 3618 0.0016 -0.00637577 0.993644512093999 484598 GCST90038654 GCST PMID:33959723 2021-04-08 Joint disorder musculoskeletal or connective tissue disease Musculoskeletal Or Connective Tissue Disease
rs1229984 3618 0.00355 -0.25794 0.772641589211554 254377 FINNGEN_R6_APPENDACUT_NOCOMPLIC FINNGEN NA 2022-01-24 "Acute appendicitis, no complications" gastrointestinal disease Gastrointestinal Disease
rs1229984 3618 0.00237 -0.23653 0.78936220108072 258873 FINNGEN_R6_K11_APPENDACUT FINNGEN NA 2022-01-24 Acute appendicitis gastrointestinal disease Gastrointestinal Disease
rs1229984 3618 0.0024 -0.51318 0.598589035881546 238753 FINNGEN_R6_SPONDYLOARTHRITIS FINNGEN NA 2022-01-24 Spondyloarthritis musculoskeletal or connective tissue disease Musculoskeletal Or Connective Tissue Disease
rs1229984 3618 0.000274 0.051 1.0523228932832 296525 GCST005194 GCST PMID:29212778 2017-12-06 Coronary artery disease cardiovascular disease Cardiovascular Disease
rs1229984 3618 7.34e-12 0.78562 2.19376665450418 260405 FINNGEN_R6_ALCOHOLMENTAL FINNGEN NA 2022-01-24 "Mental and behavioural disorders due to alcohol, excluding acute intoxication" nervous system disease Nervous System Disease
rs1229984 3618 0.00168 0.48974 1.6318918729057 237328 FINNGEN_R6_ST19_FRACT_SKULL_FACIAL_BONES FINNGEN NA 2022-01-24 Fracture of skull and facial bones musculoskeletal or connective tissue disease Musculoskeletal Or Connective Tissue Disease
rs1229984 3618 0.000858 -0.65787 0.51795340111846 206692 FINNGEN_R6_SPONDYLOPATHY_FG FINNGEN NA 2022-01-24 Spondylopathies (FG) musculoskeletal or connective tissue disease Musculoskeletal Or Connective Tissue Disease
rs1229984 3618 2.5e-08 0.0144552 1.01456018163711 484598 GCST90038604 GCST PMID:33959723 2021-04-08 Hypertension cardiovascular disease Cardiovascular Disease
rs1229984 3618 0.00102 0.30596 1.357927988342 260405 FINNGEN_R6_L12_INFECT_SKIN FINNGEN NA 2022-01-24 Infections of the skin and subcutaneous tissue infectious disease Infectious Disease
rs1229984 3618 0.00247 -0.92541 0.396368874517083 257025 FINNGEN_R6_GOUT_IDIO FINNGEN NA 2022-01-24 Idiopathic gout musculoskeletal or connective tissue disease Musculoskeletal Or Connective Tissue Disease
rs1229984 3618 0.00041 0.0740652 1.07687701558876 547261 GCST005195 GCST PMID:29212778 2017-12-06 Coronary artery disease cardiovascular disease Cardiovascular Disease
rs13107325 3618 0.000257220004843654 0.0453526950797546 1.04639685385554 408422 GCST90014325 GCST PMID:34103634 2021-06-08 Asthma respiratory or thoracic disease Respiratory Or Thoracic Disease
rs13107325 3618 0.000704 0.39822 1.48917161162653 238869 FINNGEN_R6_L12_ALLERGICCONTACT FINNGEN NA 2022-01-24 Alergic contact dermatitis integumentary system disease Integumentary System Disease
rs13107325 3618 2.523e-07 -0.1336 NA 627998 GCST90000513 GCST PMID:34111113 2021-06-10 Frozen shoulder musculoskeletal or connective tissue disease Musculoskeletal Or Connective Tissue Disease
rs13107325 3618 2.523e-07 -0.1336 NA 627998 GCST90000513 GCST PMID:34111113 2021-06-10 Frozen shoulder musculoskeletal or connective tissue disease Musculoskeletal Or Connective Tissue Disease
rs13107325 3618 1.665e-12 0.2006 1.22213581971154 40266 GCST004132 GCST PMID:28067908 2017-01-09 Crohn's disease gastrointestinal disease Gastrointestinal Disease
rs13107325 3618 5.96241513731319e-06 0.127884366878896 1.1364215871242 56429 GCST90000515 GCST PMID:34187846 2021-06-29 Barrett's esophagus gastrointestinal disease Gastrointestinal Disease
rs13107325 3618 0.0044062 0.105360515657826 1.11111111111111 18419 GCST001592 GCST PMID:22763110 2012-07-03 Osteoarthritis musculoskeletal or connective tissue disease Musculoskeletal Or Connective Tissue Disease
rs13107325 3618 0.002994 0.0517 1.05305977718778 298957 GCST007517 GCST PMID:29632382 2018-04-09 Type 2 diabetes pancreas disease Pancreas Disease
rs13107325 3618 2.99e-05 0.15911 1.17246691094776 260405 FINNGEN_R6_DIABETES_FG FINNGEN NA 2022-01-24 "Diabetes, varying definitions" pancreas disease Pancreas Disease
rs13107325 3618 6.09e-05 0.154 1.16649088677844 260405 FINNGEN_R6_E4_DIABETES FINNGEN NA 2022-01-24 Diabetes mellitus pancreas disease Pancreas Disease
rs13107325 3618 0.000265 0.10597 1.11178852235055 260405 FINNGEN_R6_E4_ENDONUTRMET FINNGEN NA 2022-01-24 "Endocrine, nutritional and metabolic diseases" endocrine system disease Endocrine System Disease
rs13107325 3618 0.000331 0.14424 1.15516131397428 249334 FINNGEN_R6_DM_OTHER_WIDE FINNGEN NA 2022-01-24 "Other diabetes, wide definition" pancreas disease Pancreas Disease
rs13107325 3618 0.000524 0.5473 1.7285795467443 260405 FINNGEN_R6_KRA_PSY_SPEELING FINNGEN NA 2022-01-24 Speech and linguistic disorders nervous system disease Nervous System Disease
rs13107325 3618 0.00322 0.41268 1.51086147289831 240477 FINNGEN_R6_N14_HYDRONEPHR FINNGEN NA 2022-01-24 Hydronephrosis urinary system disease Urinary System Disease
rs13107325 3618 1.085e-07 0.0767 1.07971811236672 417596 GCST007092 GCST PMID:30664745 2019-01-21 Osteoarthritis of the hip or knee musculoskeletal or connective tissue disease Musculoskeletal Or Connective Tissue Disease
rs13107325 3618 0.0001731 0.01651 NA 357957 GCST006475 GCST PMID:29942085 2018-06-25 Depressed affect nervous system disease Nervous System Disease
rs13107325 3618 0.00155 0.08731 1.09123491011199 260405 FINNGEN_R6_M13_MUSCULOSKELETAL FINNGEN NA 2022-01-24 Diseases of the musculoskeletal system and connective tissue musculoskeletal or connective tissue disease Musculoskeletal Or Connective Tissue Disease
rs13107325 3618 0.00373 0.14234 1.15296859122399 258454 FINNGEN_R6_H7_CONJUNCTIVITIS FINNGEN NA 2022-01-24 Conjunctivitis disease of visual system Disease Of Visual System
rs13107325 3618 0.00156 0.40917 1.50556764523103 260405 FINNGEN_R6_F5_PSYCHDEV FINNGEN NA 2022-01-24 Disorders of psychological developtment nervous system disease Nervous System Disease
rs13107325 3618 0.000972 0.58016 1.7863242197615 216474 FINNGEN_R6_E4_DM2PERIPH FINNGEN NA 2022-01-24 Type 2 diabetes with peripheral circulatory complications cardiovascular disease Cardiovascular Disease
rs13107325 3618 0.00374 0.81067 2.24941458968319 236700 FINNGEN_R6_L12_FOODDERMAT FINNGEN NA 2022-01-24 Dermatitis due to ingested food integumentary system disease Integumentary System Disease
rs13107325 3618 6.8e-06 -0.00411399 0.995894460863965 484598 GCST90038635 GCST PMID:33959723 2021-04-08 Thyroid problem (not cancer) endocrine system disease Endocrine System Disease
rs13107325 3618 2e-13 0.00777317 1.00780345951692 484598 GCST90038686 GCST PMID:33959723 2021-04-08 Osteoarthritis musculoskeletal or connective tissue disease Musculoskeletal Or Connective Tissue Disease
rs13107325 3618 3.2e-06 0.00508249 1.0050954277617 484598 GCST90038603 GCST PMID:33959723 2021-04-08 Immunological or systemic disorder immune system disease Immune System Disease
rs13107325 3618 2.1e-11 0.0107005 1.01075795510002 484598 GCST90038601 GCST PMID:33959723 2021-04-08 Musculoskeletal disorder or trauma musculoskeletal or connective tissue disease Musculoskeletal Or Connective Tissue Disease
rs13107325 3618 0.00222 0.18694 1.20555494958291 260405 FINNGEN_R6_M13_ARTHTROSIS_COX_PRIM_ICD10 FINNGEN NA 2022-01-24 "Coxarthrosis, primary" musculoskeletal or connective tissue disease Musculoskeletal Or Connective Tissue Disease
rs13107325 3618 0.000802 0.20453 1.22694826374155 186533 FINNGEN_R6_M13_ARTHTROSIS_COX FINNGEN NA 2022-01-24 "Coxarthrosis," musculoskeletal or connective tissue disease Musculoskeletal Or Connective Tissue Disease
rs13107325 3618 0.00495 0.24364 1.27588492922767 159183 FINNGEN_R6_ALLERG_ASTHMA_EXMORE FINNGEN NA 2022-01-24 Allergic asthma (mode) (more control exclusions) respiratory or thoracic disease Respiratory Or Thoracic Disease
rs13107325 3618 0.00237 -0.22898 0.795344440234831 248068 FINNGEN_R6_ST19_FRACT_SHOUL_UPPER_ARM FINNGEN NA 2022-01-24 Fracture of shoulder and upper arm musculoskeletal or connective tissue disease Musculoskeletal Or Connective Tissue Disease
rs13107325 3618 0.00161 0.27958 1.32257421449997 252427 FINNGEN_R6_PRIM_COXARTHROSIS FINNGEN NA 2022-01-24 "Primary coxarthrosis, bilateral" musculoskeletal or connective tissue disease Musculoskeletal Or Connective Tissue Disease
rs13107325 3618 0.000547 0.23761 1.2682144927125 208183 FINNGEN_R6_J10_VASOALLERRHIN FINNGEN NA 2022-01-24 Vasomotor and allergic rhinitis respiratory or thoracic disease Respiratory Or Thoracic Disease
rs13107325 3618 0.000279364 0.0866312 1.09049443120198 59367 GCST006487 GCST PMID:28604731 2017-06-12 Insomnia complaints nervous system disease Nervous System Disease
rs13107325 3618 0.000657 0.68122 1.97628733262114 259054 FINNGEN_R6_F5_SPEECH FINNGEN NA 2022-01-24 Specific development disorders of speech and language nervous system disease Nervous System Disease
rs13107325 3618 9.531e-06 0.0977 1.10263194590134 393873 GCST007091 GCST PMID:30664745 2019-01-21 Osteoarthritis (hip) musculoskeletal or connective tissue disease Musculoskeletal Or Connective Tissue Disease
rs13107325 3618 3.5e-10 0.00802087 1.00805312335343 484598 GCST90038654 GCST PMID:33959723 2021-04-08 Joint disorder musculoskeletal or connective tissue disease Musculoskeletal Or Connective Tissue Disease
rs13107325 3618 0.003 0.00176349 1.00176504586294 484598 GCST90038626 GCST PMID:33959723 2021-04-08 Irritable bowel syndrome gastrointestinal disease Gastrointestinal Disease
rs13107325 3618 0.00137943105819753 0.047541766197234 1.04869 92957 GCST009979 GCST PMID:31969693 2020-01-23 Major depressive disorder nervous system disease Nervous System Disease
rs13107325 3618 6.436e-07 0.113 1.11963193294859 59957 GCST004131 GCST PMID:28067908 2017-01-09 Inflammatory bowel disease gastrointestinal disease Gastrointestinal Disease
rs13107325 3618 0.00399 -0.13293 0.875526376810158 260405 FINNGEN_R6_K11_APPENDIX FINNGEN NA 2022-01-24 Diseases of appendix gastrointestinal disease Gastrointestinal Disease
rs13107325 3618 0.000205 0.6427 1.90160829657749 199659 FINNGEN_R6_KRA_PSY_SPEELING_EXMORE FINNGEN NA 2022-01-24 Speech and linguistic disorders (more control exclusions) nervous system disease Nervous System Disease
rs13107325 3618 8.879e-05 -0.160944691034369 0.851339156493164 212122 GCST90014054 GCST PMID:33482370 2021-01-19 Shoulder impingement musculoskeletal or connective tissue disease Musculoskeletal Or Connective Tissue Disease
rs13107325 3618 0.00023735588276909 0.0082367 1.00827071493959 322580 GCST005902 GCST PMID:29662059 2018-04-16 Depression (broad) nervous system disease Nervous System Disease
rs13107325 3618 3.971e-05 0.0701 1.07261543743506 977323 GCST009541 GCST PMID:31919418 2020-01-09 Heart failure cardiovascular disease Cardiovascular Disease
rs13107325 3618 6.646e-06 0.0509 1.05221766625531 360838 GCST005038 GCST PMID:29083406 2017-10-30 Allergic disease (asthma, hay fever or eczema) immune system disease Immune System Disease
rs13107325 3618 0.00382 -0.13453 0.874126654683571 260239 FINNGEN_R6_APPENDICITIS_BROAD FINNGEN NA 2022-01-24 "Appendicitis, broad definition" gastrointestinal disease Gastrointestinal Disease
rs13107325 3618 0.00187 0.37505 1.4550641660077 238139 FINNGEN_R6_F5_GAD FINNGEN NA 2022-01-24 Generalized anxiety disorder nervous system disease Nervous System Disease
rs13107325 3618 2.686e-05 0.0742 1.07702218839489 403124 GCST007090 GCST PMID:30664745 2019-01-21 Knee osteoarthritis musculoskeletal or connective tissue disease Musculoskeletal Or Connective Tissue Disease
rs13107325 3618 3.5e-07 0.134162 NA 451099 GCST90000512 GCST PMID:34111113 2021-06-10 Frozen shoulder musculoskeletal or connective tissue disease Musculoskeletal Or Connective Tissue Disease
rs13107325 3618 4.9e-20 -0.0161808 0.983949405919742 484598 GCST90038595 GCST PMID:33959723 2021-04-08 Cardiovascular disease cardiovascular disease Cardiovascular Disease
rs13107325 3618 1.6e-07 0.00477901 1.0047904476813 484598 GCST90038664 GCST PMID:33959723 2021-04-08 Allergic rhinitis respiratory or thoracic disease Respiratory Or Thoracic Disease
rs13107325 3618 3.4e-05 0.031 1.03148550388652 12924 GCST90016611 GCST PMID:33686288 2021-03-08 Crohn's disease vs ulcerative colitis (ordinary least squares (OLS)) gastrointestinal disease Gastrointestinal Disease
rs13107325 3618 0.00377 -0.13835 0.870793860552258 258873 FINNGEN_R6_K11_APPENDACUT FINNGEN NA 2022-01-24 Acute appendicitis gastrointestinal disease Gastrointestinal Disease
rs13107325 3618 0.00109647 0.0903798639285951 1.09459 63556 GCST005811 GCST PMID:29559693 2018-03-20 Osteoarthritis (self-reported) musculoskeletal or connective tissue disease Musculoskeletal Or Connective Tissue Disease
rs13107325 3618 2.7e-08 -0.00458244 0.995428043358943 484598 GCST90038637 GCST PMID:33959723 2021-04-08 Hypothyroidism or myxedema endocrine system disease Endocrine System Disease
rs13107325 3618 5.5e-08 0.00556374 1.00557924634581 484598 GCST90038661 GCST PMID:33959723 2021-04-08 Allergy, hypersensitivity or anaphylaxis immune system disease Immune System Disease
rs13107325 3618 2.19946881959058e-14 0.0701443236874533 1.07266298076011 602604 GCST90000514 GCST PMID:34187846 2021-06-29 Gastroesophageal reflux disease gastrointestinal disease Gastrointestinal Disease
rs13107325 3618 0.00238 0.1814 1.19889464125092 216916 FINNGEN_R6_COX_ARTHROSIS FINNGEN NA 2022-01-24 Coxarthrosis [arthrosis of hip](FG) musculoskeletal or connective tissue disease Musculoskeletal Or Connective Tissue Disease
rs13107325 3618 8.32e-05 0.16576 1.18028979817665 249793 FINNGEN_R6_KELA_DIAB_INSUL_EXMORE FINNGEN NA 2022-01-24 "Diabetes, insuline treatment (Kela reimbursement) (more control exclusions)" pancreas disease Pancreas Disease
rs13107325 3618 0.000801 0.11297 1.11959834449443 226692 FINNGEN_R6_M13_OTHERJOINT FINNGEN NA 2022-01-24 Other joint disorders musculoskeletal or connective tissue disease Musculoskeletal Or Connective Tissue Disease
rs13107325 3618 0.00246 0.4348 1.54465409723675 199707 FINNGEN_R6_M13_TROCHANTERICBURSITIS FINNGEN NA 2022-01-24 Trochanteric bursitis musculoskeletal or connective tissue disease Musculoskeletal Or Connective Tissue Disease
rs13107325 3618 0.00148882200231881 -0.0135656592811015 NA 330759 GCST90012115 GCST PMID:32986727 2020-09-28 Age-related hearing impairment (MTAG) nervous system disease Nervous System Disease
rs13107325 3618 1.6e-34 -0.0198874 0.980309049891455 484598 GCST90038604 GCST PMID:33959723 2021-04-08 Hypertension cardiovascular disease Cardiovascular Disease
rs13107325 3618 0.0048 0.00408735 1.00409571460749 484598 GCST90038597 GCST PMID:33959723 2021-04-08 Gastrointestinal or abdominal disease gastrointestinal disease Gastrointestinal Disease
rs13107325 3618 5.5e-06 0.00149047 1.00149158130246 484598 GCST90038693 GCST PMID:33959723 2021-04-08 Cervical spondylosis musculoskeletal or connective tissue disease Musculoskeletal Or Connective Tissue Disease
rs13107325 3618 4.98769628285775e-05 0.105035462833881 1.11075 24094 GCST009980 GCST PMID:31969693 2020-01-23 Major depressive disorder in trauma exposed individuals nervous system disease Nervous System Disease
rs13107325 3618 1e-06 0.044 1.04498235488844 14831 GCST90016610 GCST PMID:33686288 2021-03-08 Crohn's disease vs rheumatoid arthritis (ordinary least squares (OLS)) gastrointestinal disease Gastrointestinal Disease
rs9884482 3618 2.79e-06 -0.07548 0.927298276314067 246144 FINNGEN_R6_M13_ARTHROSIS_KNEE_PRIM_KNEESURG FINNGEN NA 2022-01-24 "Gonarthrosis, primary, with knee surgery" musculoskeletal or connective tissue disease Musculoskeletal Or Connective Tissue Disease
rs9884482 3618 0.000848 0.06042 1.062282611562 248068 FINNGEN_R6_ST19_FRACT_SHOUL_UPPER_ARM FINNGEN NA 2022-01-24 Fracture of shoulder and upper arm musculoskeletal or connective tissue disease Musculoskeletal Or Connective Tissue Disease
rs9884482 3618 0.00314 -0.06471 0.937339252349279 202372 FINNGEN_R6_M13_GANGLION FINNGEN NA 2022-01-24 Ganglion musculoskeletal or connective tissue disease Musculoskeletal Or Connective Tissue Disease
rs9884482 3618 0.00232 -0.06659 0.935578709983225 254752 FINNGEN_R6_K11_KELAIBD FINNGEN NA 2022-01-24 IBD patients in KELA-register gastrointestinal disease Gastrointestinal Disease
rs9884482 3618 0.00462 -0.07669 0.926176923954718 259788 FINNGEN_R6_K11_UC_STRICT2 FINNGEN NA 2022-01-24 "Ulcerative colitis (strict definition, require KELA, min 2 HDR)" gastrointestinal disease Gastrointestinal Disease
rs9884482 3618 0.00391 0.10669 1.1125892983314 260405 FINNGEN_R6_G6_DEMYEL FINNGEN NA 2022-01-24 Demyelenating diseases of the central nervous system nervous system disease Nervous System Disease
rs9884482 3618 0.00100867 0.0490226 1.05024408598816 53639 GCST006488 GCST PMID:28604731 2017-06-12 Insomnia complaints nervous system disease Nervous System Disease
rs9884482 3618 2.811e-06 -0.06 0.941764533584249 59957 GCST004131 GCST PMID:28067908 2017-01-09 Inflammatory bowel disease gastrointestinal disease Gastrointestinal Disease
rs9884482 3618 0.0009603 0.0133 1.0133888384134 944133 GCST90014033 GCST PMID:33888516 2021-04-22 Haemorrhoidal disease cardiovascular disease Cardiovascular Disease
rs9884482 3618 5.74e-05 -0.04504 0.955959242698614 201213 FINNGEN_R6_M13_ARTHROSIS_KNEE FINNGEN NA 2022-01-24 Gonarthrosis musculoskeletal or connective tissue disease Musculoskeletal Or Connective Tissue Disease
rs9884482 3618 0.0033 0.011 1.01106072244472 37344 GCST90016605 GCST PMID:33686288 2021-03-08 Bipolar disorder vs anorexia nervosa (ordinary least squares (OLS)) nervous system disease Nervous System Disease
rs9884482 3618 0.0035 0.0097 1.00974719748176 57667 GCST90016619 GCST PMID:33686288 2021-03-08 Schizophrenia vs anorexia nervosa (ordinary least squares (OLS)) nervous system disease Nervous System Disease
rs9884482 3618 2.71e-05 0.03106 1.03154739487347 260405 FINNGEN_R6_J10_UPPERDIS FINNGEN NA 2022-01-24 Other diseases of upper respiratory tract respiratory or thoracic disease Respiratory Or Thoracic Disease
rs9884482 3618 0.000253 -0.1865 0.829858561951346 257097 FINNGEN_R6_ST19_FRACT_NECK FINNGEN NA 2022-01-24 Fracture of neck musculoskeletal or connective tissue disease Musculoskeletal Or Connective Tissue Disease
rs9884482 3618 0.00365 -0.16987 0.843774500151818 250316 FINNGEN_R6_ULCERENTER FINNGEN NA 2022-01-24 Ulcerative enterocolitis gastrointestinal disease Gastrointestinal Disease
rs9884482 3618 0.0047 0.000435782 1.00043587696677 484598 GCST90038643 GCST PMID:33959723 2021-04-08 Peripheral nerve disorder nervous system disease Nervous System Disease
rs9884482 3618 0.0021 0.011 1.01106072244472 39451 GCST90016604 GCST PMID:33686288 2021-03-08 Bipolar disorder vs ADHD (ordinary least squares (OLS)) nervous system disease Nervous System Disease
rs9884482 3618 0.0022 0.011 1.01106072244472 59774 GCST90016618 GCST PMID:33686288 2021-03-08 Schizophrenia vs ADHD (ordinary least squares (OLS)) nervous system disease Nervous System Disease
rs9884482 3618 0.00018 -0.04073 0.960088318801806 231596 FINNGEN_R6_KNEE_ARTHROSIS FINNGEN NA 2022-01-24 Gonarthrosis [arthrosis of knee](FG) musculoskeletal or connective tissue disease Musculoskeletal Or Connective Tissue Disease
rs9884482 3618 1.37e-05 -0.06033 0.941453802561604 210368 FINNGEN_R6_M13_SYNOTEND FINNGEN NA 2022-01-24 Disorders of synovium and tendon musculoskeletal or connective tissue disease Musculoskeletal Or Connective Tissue Disease
rs9884482 3618 3.74e-05 -0.04561 0.955414501196353 260405 FINNGEN_R6_M13_ARTHROSIS_KNEE_PRIM_ICD10 FINNGEN NA 2022-01-24 "Gonarthrosis,primary" musculoskeletal or connective tissue disease Musculoskeletal Or Connective Tissue Disease
rs9884482 3618 0.00442 0.15549 1.1682302537063 235151 FINNGEN_R6_AB1_SALMONELLA_OTH FINNGEN NA 2022-01-24 Other salmonella infections infectious disease Infectious Disease
rs9884482 3618 0.00113 0.02043 1.0206401209341 260405 FINNGEN_R6_J10_RESPIRATORY FINNGEN NA 2022-01-24 Diseases of the respiratory system respiratory or thoracic disease Respiratory Or Thoracic Disease
rs9884482 3618 4.35e-06 0.04723 1.0483631048667 228343 FINNGEN_R6_J10_CHRONTONSADEN FINNGEN NA 2022-01-24 Chronic diseases of tonsils and adenoids immune system disease Immune System Disease
rs9884482 3618 0.00194 -0.0771 0.92579726925043 260405 FINNGEN_R6_K11_KELAUC FINNGEN NA 2022-01-24 "UC patients in KELA-register ( KELA 208 prior to 1994, or ICD K51)" gastrointestinal disease Gastrointestinal Disease
rs9884482 3618 0.00195 0.11003 1.11631155930332 260405 FINNGEN_R6_AB1_BACT_BIR_OTHER_INF_AGENTS FINNGEN NA 2022-01-24 "Bacterial, viral and other infectious agents" infectious disease Infectious Disease
rs9884482 3618 0.00315 -0.16613 0.846936125336186 133547 FINNGEN_R6_N14_BARTHOCYS FINNGEN NA 2022-01-24 Cyst of Bartholin Gland reproductive system or breast disease Reproductive System Or Breast Disease
rs9884482 3618 0.0037 -0.29169 0.747000070105445 173626 FINNGEN_R6_M13_CRYSTALARTH FINNGEN NA 2022-01-24 Other crystal arthropathies musculoskeletal or connective tissue disease Musculoskeletal Or Connective Tissue Disease
rs9884482 3618 0.00448 -0.28602 0.751247590844819 204009 FINNGEN_R6_RHEUMA_CHRYSTAL FINNGEN NA 2022-01-24 "Chrystal arthropathies, rheuma endpoint" musculoskeletal or connective tissue disease Musculoskeletal Or Connective Tissue Disease
rs9884482 3618 0.0015 -0.027 0.973361241524337 15843 GCST90016625 GCST PMID:33686288 2021-03-08 Ulcerative colitis vs rheumatoid arthritis (ordinary least squares (OLS)) gastrointestinal disease Gastrointestinal Disease
rs9884482 3618 0.000147888 0.0368916 1.03758054101121 113006 GCST004695 GCST PMID:28604731 2017-06-12 Insomnia complaints nervous system disease Nervous System Disease
rs9884482 3618 0.0018 4.99554965667822 147.754137115839 426795 GCST006980 GCST PMID:30598549 2018-12-31 Fractures musculoskeletal or connective tissue disease Musculoskeletal Or Connective Tissue Disease
rs9884482 3618 0.000596 -0.02794 0.972446711853589 226692 FINNGEN_R6_M13_OTHERJOINT FINNGEN NA 2022-01-24 Other joint disorders musculoskeletal or connective tissue disease Musculoskeletal Or Connective Tissue Disease
rs9884482 3618 0.00295 -0.06737 0.934849243118499 254316 FINNGEN_R6_K11_IBD_STRICT FINNGEN NA 2022-01-24 "Inflammatory bowel disease, strict (require KELA)" gastrointestinal disease Gastrointestinal Disease
rs9884482 3618 0.0027 0.00248905 1.00249215025665 484598 GCST90038604 GCST PMID:33959723 2021-04-08 Hypertension cardiovascular disease Cardiovascular Disease
rs9884482 3618 0.002812 0.0715 1.07411815070131 34950 GCST003724 GCST PMID:27329760 2016-06-21 Bipolar disorder nervous system disease Nervous System Disease
rs9884482 3618 0.0014 -0.029 0.971416464466605 14831 GCST90016610 GCST PMID:33686288 2021-03-08 Crohn's disease vs rheumatoid arthritis (ordinary least squares (OLS)) gastrointestinal disease Gastrointestinal Disease
rs9884482 3618 1.639e-05 -0.0704 0.932020936959547 45975 GCST004133 GCST PMID:28067908 2017-01-09 Ulcerative colitis gastrointestinal disease Gastrointestinal Disease
rs9884482 3618 0.00175 -0.0519 0.949423804476376 40266 GCST004132 GCST PMID:28067908 2017-01-09 Crohn's disease gastrointestinal disease Gastrointestinal Disease
rs114816312 3618 0.000288 0.96723 2.63064746420578 260405 FINNGEN_R6_KRA_PSY_MOOD FINNGEN NA 2022-01-24 Mood disorders nervous system disease Nervous System Disease
rs114816312 3618 0.000318 1.02619 2.79041407834988 229657 FINNGEN_R6_KRA_PSY_MOOD_EXMORE FINNGEN NA 2022-01-24 Mood disorders (more control exclusions) nervous system disease Nervous System Disease
rs114816312 3618 0.000162 1.28914 3.6296637023343 260405 FINNGEN_R6_G6_SLEEPAPNO_INCLAVO FINNGEN NA 2022-01-24 "Sleep apnoea, including avohilmo" respiratory or thoracic disease Respiratory Or Thoracic Disease
rs114816312 3618 0.000203 1.29368 3.64617983880403 259404 FINNGEN_R6_G6_SLEEPAPNO FINNGEN NA 2022-01-24 Sleep apnoea respiratory or thoracic disease Respiratory Or Thoracic Disease
rs114816312 3618 0.00029 0.96666 2.62914842241868 260405 FINNGEN_R6_F5_MOOD FINNGEN NA 2022-01-24 Mood [affective] disorders nervous system disease Nervous System Disease
rs114816312 3618 0.000443 0.97611 2.65411164044283 256915 FINNGEN_R6_F5_DEPRESSIO FINNGEN NA 2022-01-24 Depression nervous system disease Nervous System Disease
rs114816312 3618 0.00077 1.07239 2.92235559008895 257917 FINNGEN_R6_SLEEP FINNGEN NA 2022-01-24 Sleep disorders (combined) nervous system disease Nervous System Disease
rs58530613 3618 0.00206 0.08173 1.0851627763222 233021 FINNGEN_R6_I9_VEINSOTH FINNGEN NA 2022-01-24 Other disorders of veins cardiovascular disease Cardiovascular Disease
rs58530613 3618 0.00335 0.04471 1.04572455581056 260405 FINNGEN_R6_N14_RENALTUB FINNGEN NA 2022-01-24 Renal tubulo-intestitial diseases urinary system disease Urinary System Disease
rs58530613 3618 4.191e-05 0.0256 1.02593049419038 944133 GCST90014033 GCST PMID:33888516 2021-04-22 Haemorrhoidal disease cardiovascular disease Cardiovascular Disease
rs58530613 3618 0.00111 0.70321 2.02022723972621 260405 FINNGEN_R6_Q17_CL_AND_CLP FINNGEN NA 2022-01-24 CL and CLP musculoskeletal or connective tissue disease Musculoskeletal Or Connective Tissue Disease
rs58530613 3618 0.00231 -0.15636 0.855251244496068 83362 FINNGEN_R6_N14_ENDOMETRIOSIS_NOS FINNGEN NA 2022-01-24 Unspecified/other endometriosis reproductive system or breast disease Reproductive System Or Breast Disease
rs11100883 3618 0.00269 0.12693 1.13533754137195 251764 FINNGEN_R6_H7_VISDISTNAS FINNGEN NA 2022-01-24 Other and unspecified visual disturbances disease of visual system Disease Of Visual System
rs11100883 3618 9.4e-05 -0.00303355 0.996971046563658 484598 GCST90038600 GCST PMID:33959723 2021-04-08 Neurological, eye or psychiatric disease disease of visual system Disease Of Visual System
rs11100883 3618 0.00397 -0.10805 0.897582716172629 252467 FINNGEN_R6_L12_ROSACEA FINNGEN NA 2022-01-24 Rosacea integumentary system disease Integumentary System Disease
rs11100883 3618 0.00431 -0.02788 0.972505060406739 203162 FINNGEN_R6_CARDIAC_ARRHYTM FINNGEN NA 2022-01-24 Cardiac arrhytmias cardiovascular disease Cardiovascular Disease
rs11100883 3618 0.0041 0.08784 1.09181341790538 233894 FINNGEN_R6_K11_CHRONPANC FINNGEN NA 2022-01-24 Chronic pancreatitis pancreas disease Pancreas Disease
rs11100883 3618 0.00403 -0.26231 0.769272512261411 260343 FINNGEN_R6_CMV_NOS FINNGEN NA 2022-01-24 Other/unspecified cytomegaloviral diseases infectious disease Infectious Disease
rs11100883 3618 0.0017 -0.000757043 0.999243243484754 484598 GCST90038665 GCST PMID:33959723 2021-04-08 Pneumonia infectious disease Infectious Disease
rs11100883 3618 0.00301 -0.41131 0.662781437505162 260117 FINNGEN_R6_AB1_TOXOPLASMOSIS FINNGEN NA 2022-01-24 Toxoplasmosis infectious disease Infectious Disease
rs11100883 3618 0.00238 -0.0606 0.941199644347816 141725 FINNGEN_R6_I9_PAROXTAC FINNGEN NA 2022-01-24 Paroxysmal tachycardia cardiovascular disease Cardiovascular Disease
rs11100883 3618 0.00265 -0.1009 0.904023430708969 226852 FINNGEN_R6_K11_OTHDISOES FINNGEN NA 2022-01-24 Other diseases of oesophagus gastrointestinal disease Gastrointestinal Disease
rs11100883 3618 0.00417 -0.16827 0.845125619959668 258468 FINNGEN_R6_Q17_CONGEN_MALFO_AORTIC_MITRAL_VALVES FINNGEN NA 2022-01-24 Congenital malformations of aortic and mitral valves cardiovascular disease Cardiovascular Disease
rs11100883 3618 0.00329 -0.03114 0.969339855996213 235230 FINNGEN_R6_E4_HYTHY_AI_STRICT FINNGEN NA 2022-01-24 "Hypothyroidism, strict autoimmune" endocrine system disease Endocrine System Disease
rs11100883 3618 0.00306 -0.02706 0.973302841601861 260405 FINNGEN_R6_E4_THYROID FINNGEN NA 2022-01-24 Disorders of the thyroid gland endocrine system disease Endocrine System Disease
rs7697204 3618 0.00274 0.19541 1.21580936615504 253670 FINNGEN_R6_VIRALPNEUMONAS FINNGEN NA 2022-01-24 "Viral pneumonia (unknown virus, not influenza)" infectious disease Infectious Disease
rs7697204 3618 0.00211 -0.29448 0.744918844569512 246904 FINNGEN_R6_L12_LOCALDCONNECTISSUEOTH FINNGEN NA 2022-01-24 Other localized connective tissue disorders musculoskeletal or connective tissue disease Musculoskeletal Or Connective Tissue Disease
rs7697204 3618 0.000852 -0.37027 0.690547857543083 246829 FINNGEN_R6_L12_LOCALSCLERODERMA FINNGEN NA 2022-01-24 Localized scleroderma [morphea] disease of visual system Disease Of Visual System
rs7697204 3618 0.00189 0.42317 1.52679382885644 259587 FINNGEN_R6_AB1_PARASITIC_NOS FINNGEN NA 2022-01-24 Unspecified parasitic disease infectious disease Infectious Disease
rs7697204 3618 0.00058 -0.04563 0.955395393097411 165842 FINNGEN_R6_FG_DISVEINLYMPH FINNGEN NA 2022-01-24 "Diseases of veins, lymphatic vessels and lymph nodes, not elsewhere classified (FINNGEN)" cardiovascular disease Cardiovascular Disease
rs7697204 3618 0.00415 0.0901 1.09428370660463 234183 FINNGEN_R6_G6_ROOTPLEXOTHUNS FINNGEN NA 2022-01-24 "Other and unspecified nerve root and plexus disorders, also in other diseases" nervous system disease Nervous System Disease
rs7697204 3618 0.00202 -0.14976 0.860914571129773 254527 FINNGEN_R6_M13_NECROVASC FINNGEN NA 2022-01-24 Other necrotizing vasculopathies cardiovascular disease Cardiovascular Disease
rs7697204 3618 0.000456 -0.0295 0.970930877641194 260405 FINNGEN_R6_FG_CVD FINNGEN NA 2022-01-24 Cardiovascular diseases (excluding rheumatic etc) cardiovascular disease Cardiovascular Disease
rs7697204 3618 0.000494 -0.03409 0.966484517116586 260405 FINNGEN_R6_I9_HYPERTENSION FINNGEN NA 2022-01-24 Hypertensive diseases cardiovascular disease Cardiovascular Disease
rs7697204 3618 0.00152 -0.08488 0.918622512489139 229796 FINNGEN_R6_I9_PHLETHROM FINNGEN NA 2022-01-24 Phlebitis and thrombophlebitis (not including DVT) cardiovascular disease Cardiovascular Disease
rs7697204 3618 0.00339 -0.30874 0.734371681843931 241450 FINNGEN_R6_I9_STENOSIS FINNGEN NA 2022-01-24 "Occlusion and stenosis of arteries, not leading to stroke" cardiovascular disease Cardiovascular Disease
rs7697204 3618 0.00202 -0.02559 0.974734648899546 260405 FINNGEN_R6_I9_CVD FINNGEN NA 2022-01-24 Cardiovascular diseases cardiovascular disease Cardiovascular Disease
rs7697204 3618 0.000874 0.15953 1.17295945047642 260405 FINNGEN_R6_ALCOPANCCHRON FINNGEN NA 2022-01-24 Alcohol-induced chronic pancreatitis pancreas disease Pancreas Disease
rs7697204 3618 0.00189 -0.1658 0.847215660378292 253278 FINNGEN_R6_L12_PSORI_NAS FINNGEN NA 2022-01-24 Other and unspecified psoriasis integumentary system disease Integumentary System Disease
rs7697204 3618 0.00311 0.42779 1.53386393571701 241490 FINNGEN_R6_H7_DACRYOADENITIS FINNGEN NA 2022-01-24 Dacryoadenitis disease of visual system Disease Of Visual System
rs7697204 3618 0.000236 -0.69552 0.498814996735355 251068 FINNGEN_R6_L12_APOCRINESWEAT FINNGEN NA 2022-01-24 "Apocrine sweat disorders, other sweat gland disorders" integumentary system disease Integumentary System Disease
rs7697204 3618 0.00068 0.000644787 1.00064499491982 484598 GCST90038702 GCST PMID:33959723 2021-04-08 Tonsillitis respiratory or thoracic disease Respiratory Or Thoracic Disease
rs7697204 3618 8.15e-05 -0.04443 0.956542555729047 203871 FINNGEN_R6_FG_HYPERTENSION FINNGEN NA 2022-01-24 Hypertensive diseases (excluding secondary) cardiovascular disease Cardiovascular Disease
rs7697204 3618 0.000741 -0.05669 0.944886938920462 260405 FINNGEN_R6_I9_VTE FINNGEN NA 2022-01-24 Venous thromboembolism cardiovascular disease Cardiovascular Disease
rs7697204 3618 0.000496 -0.03412 0.966455523015987 260360 FINNGEN_R6_I9_HYPTENS FINNGEN NA 2022-01-24 Hypertension cardiovascular disease Cardiovascular Disease
rs7697204 3618 0.00202 0.17507 1.19132960676614 224446 FINNGEN_R6_J10_VIRALPNEUMO FINNGEN NA 2022-01-24 Viral pneumonia infectious disease Infectious Disease
rs7697204 3618 0.00341 -0.1381 0.871011586231972 226961 FINNGEN_R6_I9_LYMPHADE FINNGEN NA 2022-01-24 Nonspesific lymphadenitis immune system disease Immune System Disease
rs7697204 3618 0.0043 -0.00259217 0.997411186771587 484598 GCST90038604 GCST PMID:33959723 2021-04-08 Hypertension cardiovascular disease Cardiovascular Disease
rs7697204 3618 0.00241 -0.10622 0.899226796417828 259312 FINNGEN_R6_D3_PURPURA_AND3_OTHER_HAEMORRHAGIC FINNGEN NA 2022-01-24 Purpura and other haemorrhagic conditions hematologic disease Hematologic Disease
rs7697204 3618 0.0034 -0.00298878 0.997015681956568 484598 GCST90038595 GCST PMID:33959723 2021-04-08 Cardiovascular disease cardiovascular disease Cardiovascular Disease
rs7697204 3618 0.002 -0.00112897 0.998871667046872 484598 GCST90038607 GCST PMID:33959723 2021-04-08 Venous thromboembolism cardiovascular disease Cardiovascular Disease
rs7697204 3618 0.00158 -0.09131 0.912734719274855 260405 FINNGEN_R6_D3_COAGDEF_PURPUR_HAEMORRHAGIC FINNGEN NA 2022-01-24 "Coagulation defects, purpura and other haemorrhagic conditions" hematologic disease Hematologic Disease
rs7697204 3618 0.00207 -0.34114 0.710959366927313 253572 FINNGEN_R6_M13_POLYARTERETAL FINNGEN NA 2022-01-24 Polyarteritis nodosa and related conditions cardiovascular disease Cardiovascular Disease
rs7697204 3618 0.0046 -0.41808 0.658309561553256 256046 FINNGEN_R6_F5_HALLUCIN FINNGEN NA 2022-01-24 Mental and behavioural disorders due to hallucinogens nervous system disease Nervous System Disease
rs7697204 3618 0.003 0.011 1.01106072244472 36091 GCST90016595 GCST PMID:33686288 2021-03-08 ADHD vs anorexia nervosa (ordinary least squares (OLS)) nervous system disease Nervous System Disease
rs7657086 3618 1.01e-13 -0.08432 0.919137085163034 260405 FINNGEN_R6_K11_GALLBILPANC FINNGEN NA 2022-01-24 "Disorders of gallbladder, biliary tract and pancreas" pancreas disease Pancreas Disease
rs7657086 3618 0.00249 -0.10031 0.904556961909314 238185 FINNGEN_R6_F5_PHOBANX FINNGEN NA 2022-01-24 Phobic anxiety disorders nervous system disease Nervous System Disease
rs7657086 3618 0.00104 -0.02336 0.976910732598129 260405 FINNGEN_R6_K11_GIDISEASES FINNGEN NA 2022-01-24 Gastrointestinal diseases gastrointestinal disease Gastrointestinal Disease
rs7657086 3618 1.33e-15 -0.09961 0.905190373450826 255750 FINNGEN_R6_CHOLELITH_BROAD FINNGEN NA 2022-01-24 "Cholelithiasis, broad definition with cholecystitis" gastrointestinal disease Gastrointestinal Disease
rs7657086 3618 0.00441 0.09196 1.09632096836501 252434 FINNGEN_R6_ULCERNAS FINNGEN NA 2022-01-24 "Ulcerative colitis, NAS" gastrointestinal disease Gastrointestinal Disease
rs7657086 3618 0.00429 0.1904 1.20973339424918 253487 FINNGEN_R6_F5_ANAPER FINNGEN NA 2022-01-24 Anankastic personality disorder nervous system disease Nervous System Disease
rs7657086 3618 8.3e-07 -0.00129559 0.998705248914389 484598 GCST90038629 GCST PMID:33959723 2021-04-08 Cholelithiasis or gall stones gastrointestinal disease Gastrointestinal Disease
rs7657086 3618 0.000335 0.32955 1.39034233362037 254447 FINNGEN_R6_AB1_CMV FINNGEN NA 2022-01-24 Cytomegaloviral disease infectious disease Infectious Disease
rs7657086 3618 5.67e-05 -0.102 0.903029551668877 21191 GCST012597 GCST PMID:29325848 2017-12-02 Attention deficit hyperactivity disorder [females] nervous system disease Nervous System Disease
rs7657086 3618 0.00209 -0.11946 0.887399503089264 16645 GCST011080 GCST PMID:32404885 2020-05-13 COVID-19 (hospitalized vs not hospitalized) RELEASE 5 infectious disease Infectious Disease
rs7657086 3618 0.00481 -0.08335 0.920029080683529 238735 FINNGEN_R6_F5_SOMATOFORM FINNGEN NA 2022-01-24 Somatoform disorder nervous system disease Nervous System Disease
rs7657086 3618 1.55e-15 -0.10106 0.903878798530938 254733 FINNGEN_R6_K11_CHOLELITH FINNGEN NA 2022-01-24 Cholelithiasis gastrointestinal disease Gastrointestinal Disease
rs7657086 3618 0.00253 -0.07624 0.926593797359979 230857 FINNGEN_R6_K11_VENTHER FINNGEN NA 2022-01-24 Ventral hernia gastrointestinal disease Gastrointestinal Disease
rs7657086 3618 0.000539 0.33376 1.39620801343727 258274 FINNGEN_R6_J10_HYPERSPNEUMONI FINNGEN NA 2022-01-24 Hypersensitivity pneumonitis due to organic dust respiratory or thoracic disease Respiratory Or Thoracic Disease
rs7657086 3618 4.6e-08 -0.00150381 0.998497320155674 484598 GCST90038628 GCST PMID:33959723 2021-04-08 Gallbladder disease gastrointestinal disease Gastrointestinal Disease
rs7657086 3618 0.00445 -0.05262 0.948740465368752 208183 FINNGEN_R6_J10_VASOALLERRHIN FINNGEN NA 2022-01-24 Vasomotor and allergic rhinitis respiratory or thoracic disease Respiratory Or Thoracic Disease
rs6054 3618 0.00292893 0.264960890314757 1.30338 63556 GCST005811 GCST PMID:29559693 2018-03-20 Osteoarthritis (self-reported) musculoskeletal or connective tissue disease Musculoskeletal Or Connective Tissue Disease
rs769320955 3618 0.00147 -0.03496 0.965644041246711 249334 FINNGEN_R6_DM_OTHER_WIDE FINNGEN NA 2022-01-24 "Other diabetes, wide definition" pancreas disease Pancreas Disease
rs769320955 3618 0.000448 -0.04044 0.960366784789875 249793 FINNGEN_R6_KELA_DIAB_INSUL_EXMORE FINNGEN NA 2022-01-24 "Diabetes, insuline treatment (Kela reimbursement) (more control exclusions)" pancreas disease Pancreas Disease
rs769320955 3618 0.0036 -0.02709 0.973273642954594 260405 FINNGEN_R6_K11_INTESTOTH FINNGEN NA 2022-01-24 Other diseases of intestines gastrointestinal disease Gastrointestinal Disease
rs769320955 3618 0.00113 -0.15667 0.854986157700851 257128 FINNGEN_R6_F5_TOBAC FINNGEN NA 2022-01-24 Mental and behavioural disorders due to tobacco nervous system disease Nervous System Disease
rs769320955 3618 0.000917 -0.03486 0.965740610479217 260405 FINNGEN_R6_E4_DIABETES FINNGEN NA 2022-01-24 Diabetes mellitus pancreas disease Pancreas Disease
rs769320955 3618 0.00117 -0.15621 0.8553795418048 259879 FINNGEN_R6_SMOKING_DEPEND FINNGEN NA 2022-01-24 Smoking dependancy nervous system disease Nervous System Disease
rs769320955 3618 0.000533 -0.0943 0.910009718370723 134320 FINNGEN_R6_O15_HAEMORRH_EARLY_PREG FINNGEN NA 2022-01-24 Haemorrhage in early pregnancy pregnancy or perinatal disease Pregnancy Or Perinatal Disease
rs769320955 3618 0.00102 -0.03429 0.966291239541565 260405 FINNGEN_R6_DIABETES_FG FINNGEN NA 2022-01-24 "Diabetes, varying definitions" pancreas disease Pancreas Disease
rs769320955 3618 0.000807 -0.04836 0.952790720669815 233807 FINNGEN_R6_K11_DIVERTIC FINNGEN NA 2022-01-24 Diverticular disease of intestine gastrointestinal disease Gastrointestinal Disease
rs769320955 3618 0.000233 0.06773 1.07007634885679 260405 FINNGEN_R6_ABDOM_HERNIA FINNGEN NA 2022-01-24 Hernia of abodminal wall gastrointestinal disease Gastrointestinal Disease
rs10073421 3618 0.00337 0.06111 1.06301583949853 250200 FINNGEN_R6_H8_NONSUPPNAS FINNGEN NA 2022-01-24 Nonsuppurative otitis media disease of ear Disease Of Ear
rs10073421 3618 0.00392 0.08562 1.08939228057442 258019 FINNGEN_R6_AB1_CANDIDIASIS FINNGEN NA 2022-01-24 Candidiasis infectious disease Infectious Disease
rs10073421 3618 0.00452 0.26503 1.30347007929419 251226 FINNGEN_R6_L12_PERIORALDERM FINNGEN NA 2022-01-24 Perioral dermatitis integumentary system disease Integumentary System Disease
rs10073421 3618 0.00161 -0.33065 0.718456584844934 258396 FINNGEN_R6_G6_CAUDA FINNGEN NA 2022-01-24 Cauda equina syndrome nervous system disease Nervous System Disease
rs10073421 3618 0.00129 0.04045 1.04127924443867 233807 FINNGEN_R6_K11_DIVERTIC FINNGEN NA 2022-01-24 Diverticular disease of intestine gastrointestinal disease Gastrointestinal Disease
rs10073421 3618 0.0028 0.23641 1.26669354807054 260405 FINNGEN_R6_KRA_PSY_AUTISM FINNGEN NA 2022-01-24 Autism spe nervous system disease Nervous System Disease
rs10073421 3618 0.00113 -0.09824 0.90643133412642 260405 FINNGEN_R6_K11_EROSION_INCLAVO FINNGEN NA 2022-01-24 "Erosion of teeth, including avohilmo" gastrointestinal disease Gastrointestinal Disease
rs10073421 3618 0.00317 0.23037 1.25906577809495 258439 FINNGEN_R6_F5_AUTISM FINNGEN NA 2022-01-24 Autism nervous system disease Nervous System Disease
rs10073421 3618 0.00281 -0.40104 0.669623275571206 252993 FINNGEN_R6_F5_PERSOTH FINNGEN NA 2022-01-24 Other and unspecified disorders of adult personality and behauviour nervous system disease Nervous System Disease
rs10073421 3618 0.00116 -0.08906 0.914790684486727 258352 FINNGEN_R6_ST19_FOREI_BODY_EXTER_EYE FINNGEN NA 2022-01-24 Foreign body on external eye disease of visual system Disease Of Visual System
rs1177764 3618 3.7e-28 0.0101597 1.01021148497674 484598 GCST90038595 GCST PMID:33959723 2021-04-08 Cardiovascular disease cardiovascular disease Cardiovascular Disease
rs1177764 3618 2.55e-05 0.05573 1.05731217090797 154248 FINNGEN_R6_I9_HEARTFAIL_AND_ANTIHYPERT FINNGEN NA 2022-01-24 Heart failure and antihypertensive medication cardiovascular disease Cardiovascular Disease
rs1177764 3618 1.53e-08 0.09177 1.09611268716836 147061 FINNGEN_R6_I9_HYPTENSPREG FINNGEN NA 2022-01-24 "Hypertension complicating pregnancy, childbirth, and the puerperium" pregnancy or perinatal disease Pregnancy Or Perinatal Disease
rs1177764 3618 0.00213 -0.06329 0.93867121956052 260405 FINNGEN_R6_M13_EARLY_LUMBAR_PROLAPSE FINNGEN NA 2022-01-24 "Early lumbar disc prolapse, operated" musculoskeletal or connective tissue disease Musculoskeletal Or Connective Tissue Disease
rs1177764 3618 0.000249 0.09181 1.09615653255275 258749 FINNGEN_R6_POLLENALLERG FINNGEN NA 2022-01-24 Pollen allergy respiratory or thoracic disease Respiratory Or Thoracic Disease
rs1177764 3618 0.0032 -0.28487 0.75211202252724 253572 FINNGEN_R6_M13_POLYARTERETAL FINNGEN NA 2022-01-24 Polyarteritis nodosa and related conditions cardiovascular disease Cardiovascular Disease
rs1177764 3618 0.000154 -0.4158 0.659812219732971 225181 FINNGEN_R6_K11_GJULC FINNGEN NA 2022-01-24 Gastrojejunal ulcer gastrointestinal disease Gastrointestinal Disease
rs1177764 3618 0.00137899922305688 0.00731868716671947 NA 330759 GCST90012115 GCST PMID:32986727 2020-09-28 Age-related hearing impairment (MTAG) nervous system disease Nervous System Disease
rs1177764 3618 0.000329 0.06016 1.06200645398504 151077 FINNGEN_R6_I9_AF_REIMB FINNGEN NA 2022-01-24 Atrial fibrillation and flutter with reimbursement cardiovascular disease Cardiovascular Disease
rs1177764 3618 1.51e-12 0.06044 1.06230385742669 260405 FINNGEN_R6_I9_HYPERTENSION FINNGEN NA 2022-01-24 Hypertensive diseases cardiovascular disease Cardiovascular Disease
rs1177764 3618 0.00466 0.06411 1.06620967537546 140674 FINNGEN_R6_O15_PREECLAMPS FINNGEN NA 2022-01-24 Pre-eclampsia pregnancy or perinatal disease Pregnancy Or Perinatal Disease
rs1177764 3618 0.00341 -0.31643 0.728746021995938 231485 FINNGEN_R6_G6_POSTZOST FINNGEN NA 2022-01-24 Postzoster neuralgia infectious disease Infectious Disease
rs1177764 3618 9.03e-08 0.0814 1.08480473168663 147061 FINNGEN_R6_O15_OEDEM_PROTUR_HYPERT FINNGEN NA 2022-01-24 "Oedema, proteinuria and hypertensive disorders in pregnancy, childbirth and the puerperium" pregnancy or perinatal disease Pregnancy Or Perinatal Disease
rs1177764 3618 0.00118 0.06874 1.07115767194537 197996 FINNGEN_R6_I9_HYPTENSHR FINNGEN NA 2022-01-24 Hypertensive heart and/or renal disease cardiovascular disease Cardiovascular Disease
rs1177764 3618 3.02e-10 0.06206 1.06402618438389 203871 FINNGEN_R6_FG_HYPERTENSION FINNGEN NA 2022-01-24 Hypertensive diseases (excluding secondary) cardiovascular disease Cardiovascular Disease
rs1177764 3618 1.74e-08 0.11909 1.12647129614293 141565 FINNGEN_R6_O15_GESTAT_HYPERT FINNGEN NA 2022-01-24 Gestational [pregnancy-induced] hypertension pregnancy or perinatal disease Pregnancy Or Perinatal Disease
rs1177764 3618 0.000288 0.02666 1.02701855708568 260405 FINNGEN_R6_FG_CVD FINNGEN NA 2022-01-24 Cardiovascular diseases (excluding rheumatic etc) cardiovascular disease Cardiovascular Disease
rs1177764 3618 1.53e-08 0.09177 1.09611268716836 147061 FINNGEN_R6_O15_HYPTENSPREG FINNGEN NA 2022-01-24 Pregnancy hypertension pregnancy or perinatal disease Pregnancy Or Perinatal Disease
rs1177764 3618 0.00377 0.06547 1.06766070701184 197322 FINNGEN_R6_I9_HYPTENSHD FINNGEN NA 2022-01-24 Hypertensive Heart Disease cardiovascular disease Cardiovascular Disease
rs1177764 3618 0.00413 0.11845 1.12575058516552 137180 FINNGEN_R6_I9_CARDARR FINNGEN NA 2022-01-24 Cardiac arrest cardiovascular disease Cardiovascular Disease
rs1177764 3618 0.0049 0.11254 1.11911702069833 137692 FINNGEN_R6_O15_EXIST_HYPERT_COMPLIC FINNGEN NA 2022-01-24 "Pre-existing hypertension complicating pregnancy, childbirth and the puerperium" pregnancy or perinatal disease Pregnancy Or Perinatal Disease
rs1177764 3618 0.0011 0.0222 1.02244825367357 1030836 GCST006414 GCST PMID:30061737 2018-07-30 Atrial fibrillation cardiovascular disease Cardiovascular Disease
rs1177764 3618 3.5e-51 0.0128513 1.01293423283999 484598 GCST90038604 GCST PMID:33959723 2021-04-08 Hypertension cardiovascular disease Cardiovascular Disease
rs1177764 3618 9.95e-12 0.05352 1.05497809111842 260405 FINNGEN_R6_RX_ANTIHYP FINNGEN NA 2022-01-24 Antihypertensive medication - note that there are other indications cardiovascular disease Cardiovascular Disease
rs1177764 3618 1.87e-12 0.06026 1.06211265994065 260360 FINNGEN_R6_I9_HYPTENS FINNGEN NA 2022-01-24 Hypertension cardiovascular disease Cardiovascular Disease
rs1177764 3618 0.000398 0.04795 1.04911819810315 164491 FINNGEN_R6_I9_AF FINNGEN NA 2022-01-24 Atrial fibrillation and flutter cardiovascular disease Cardiovascular Disease
rs1177764 3618 0.00079 -0.00106496 0.998935606868652 484598 GCST90038607 GCST PMID:33959723 2021-04-08 Venous thromboembolism cardiovascular disease Cardiovascular Disease
rs1177764 3618 0.0012 -0.00158671 0.99841454815878 484598 GCST90038653 GCST PMID:33959723 2021-04-08 Back problem musculoskeletal or connective tissue disease Musculoskeletal Or Connective Tissue Disease
rs700231 3618 0.00476 -0.02366 0.976617703334937 260405 FINNGEN_R6_AUTOIMMUNE FINNGEN NA 2022-01-24 Autoimmune diseases immune system disease Immune System Disease
rs700231 3618 0.00450357780992 -0.0303123436503 0.970142468380847 127265 GCST009722 GCST PMID:31959993 2020-01-20 Glaucoma (multi-trait analysis) disease of visual system Disease Of Visual System
rs700231 3618 0.00169 -0.02482 0.975485483613466 260405 FINNGEN_R6_RHEUMA_ENDPOINTS FINNGEN NA 2022-01-24 Finngen Rheumatological endpoints musculoskeletal or connective tissue disease Musculoskeletal Or Connective Tissue Disease
rs700231 3618 0.00283 -0.044052 0.956904197161037 520580 GCST90014023 GCST PMID:34012112 2021-05-19 Type 1 diabetes pancreas disease Pancreas Disease
rs700231 3618 0.00209 -0.10466 0.900630684968601 255257 FINNGEN_R6_M13_POLYMYALGIA FINNGEN NA 2022-01-24 Polymyalgia rheumatica musculoskeletal or connective tissue disease Musculoskeletal Or Connective Tissue Disease
rs700231 3618 0.000842 -0.15006 0.860656335495716 131509 FINNGEN_R6_O15_ANTENAT_ABNORM FINNGEN NA 2022-01-24 Abnormal findings on antenatal screening of mother pregnancy or perinatal disease Pregnancy Or Perinatal Disease
rs700231 3618 0.000305 0.10713 1.11307894533711 200181 FINNGEN_R6_M13_BURSOPATHY FINNGEN NA 2022-01-24 Other bursopathies musculoskeletal or connective tissue disease Musculoskeletal Or Connective Tissue Disease
rs700231 3618 4e-06 5.01358965392269 150.44380923725 426795 GCST006980 GCST PMID:30598549 2018-12-31 Fractures musculoskeletal or connective tissue disease Musculoskeletal Or Connective Tissue Disease
rs700231 3618 0.002 -0.000932022 0.9990684121976 484598 GCST90038652 GCST PMID:33959723 2021-04-08 Bone disorder musculoskeletal or connective tissue disease Musculoskeletal Or Connective Tissue Disease
rs4050986 3618 0.0023 -0.00258784 0.997415505571376 484598 GCST90038604 GCST PMID:33959723 2021-04-08 Hypertension cardiovascular disease Cardiovascular Disease
rs4050986 3618 0.00172 -0.0372 0.963483419394222 218528 FINNGEN_R6_M13_INTERVERTEB FINNGEN NA 2022-01-24 Other intervertebral disc disorders musculoskeletal or connective tissue disease Musculoskeletal Or Connective Tissue Disease
rs4050986 3618 0.00188 -0.20649 0.813434395760247 260405 FINNGEN_R6_ALCOPANCACU FINNGEN NA 2022-01-24 Acohol-induced acute pancreatitis pancreas disease Pancreas Disease
rs4050986 3618 0.00071 -0.0319 0.9686034375801 260405 FINNGEN_R6_I9_HYPERTENSION FINNGEN NA 2022-01-24 Hypertensive diseases cardiovascular disease Cardiovascular Disease
rs4050986 3618 0.00331 0.21584 1.24090381850529 251413 FINNGEN_R6_H7_PARASTRA6 FINNGEN NA 2022-01-24 Sixth [abducent] nerve palsy nervous system disease Nervous System Disease
rs4050986 3618 0.0012 -0.0074 0.992627312587426 189855 GCST90016612 GCST PMID:33686288 2021-03-08 Major depressive disorder vs ADHD (ordinary least squares (OLS)) nervous system disease Nervous System Disease
rs4050986 3618 0.00141 -0.03469 0.965904800338741 203871 FINNGEN_R6_FG_HYPERTENSION FINNGEN NA 2022-01-24 Hypertensive diseases (excluding secondary) cardiovascular disease Cardiovascular Disease
rs4050986 3618 0.00255 -0.05296 0.948417948441512 258216 FINNGEN_R6_H8_VERTIGO FINNGEN NA 2022-01-24 Disorders of vestibular function (Vertigo) disease of ear Disease Of Ear
rs4050986 3618 0.000209 -0.03213 0.968380684407053 260405 FINNGEN_R6_RX_ANTIHYP FINNGEN NA 2022-01-24 Antihypertensive medication - note that there are other indications cardiovascular disease Cardiovascular Disease
rs4050986 3618 0.00182 -0.04927 0.951924075497365 260405 FINNGEN_R6_H8_INNER FINNGEN NA 2022-01-24 Diseases of inner ear disease of ear Disease Of Ear
rs4050986 3618 0.0041 -0.0071 0.992925145453899 187748 GCST90016613 GCST PMID:33686288 2021-03-08 Major depressive disorder vs anorexia nervosa (ordinary least squares (OLS)) nervous system disease Nervous System Disease
rs4050986 3618 0.000744 -0.03182 0.96868092895472 260360 FINNGEN_R6_I9_HYPTENS FINNGEN NA 2022-01-24 Hypertension cardiovascular disease Cardiovascular Disease
rs4050986 3618 0.00293 -0.13398 0.874607556579545 242646 FINNGEN_R6_H7_ENTROPION FINNGEN NA 2022-01-24 Entropion and trichiasis of eyelid disease of visual system Disease Of Visual System
rs4050986 3618 0.000158 -0.08019 0.922940970942017 88658 FINNGEN_R6_N14_POSTMENBLEED FINNGEN NA 2022-01-24 Postmenopausal bleeding reproductive system or breast disease Reproductive System Or Breast Disease
rs7710854 3618 7.068e-05 0.0569 1.05854995010756 446696 GCST006906 GCST PMID:29531354 2018-03-12 Stroke cardiovascular disease Cardiovascular Disease
rs7710854 3618 1.887e-05 -0.0259 0.974432527989548 944133 GCST90014033 GCST PMID:33888516 2021-04-22 Haemorrhoidal disease cardiovascular disease Cardiovascular Disease
rs116734477 3618 0.000984 0.11718 1.12432178939971 241051 FINNGEN_R6_K11_REFLUX FINNGEN NA 2022-01-24 Gastro-oesophageal reflux disease gastrointestinal disease Gastrointestinal Disease
rs116734477 3618 0.00394 0.29992 1.34975082319083 253591 FINNGEN_R6_J10_PLEURPLAGUE FINNGEN NA 2022-01-24 Pleural plaque respiratory or thoracic disease Respiratory Or Thoracic Disease
rs116734477 3618 0.000556 -0.56933 0.565904467704003 255421 FINNGEN_R6_I9_PULMOTHHD FINNGEN NA 2022-01-24 Other pulmonary heart/vessel disease cardiovascular disease Cardiovascular Disease
rs116734477 3618 0.00102 1.0418 2.83431419106019 258362 FINNGEN_R6_ULCER_ARTHR FINNGEN NA 2022-01-24 Arthropathy in ulcerative colitis gastrointestinal disease Gastrointestinal Disease
rs116734477 3618 0.00224 -0.53299 0.586847669292297 255339 FINNGEN_R6_I9_SECONDRIGHT FINNGEN NA 2022-01-24 Secondary right heart disease cardiovascular disease Cardiovascular Disease
rs116734477 3618 0.00388 0.05519 1.05674137646405 260405 FINNGEN_R6_AB1_INFECTIONS FINNGEN NA 2022-01-24 Certain infectious and parasitic diseases infectious disease Infectious Disease
rs116734477 3618 0.00125 0.97751 2.65782999898309 85929 FINNGEN_R6_N14_INFLAMALEGEN FINNGEN NA 2022-01-24 "Inflammatory disorders of male genital organs, not elsewhere classified" reproductive system or breast disease Reproductive System Or Breast Disease
rs116734477 3618 0.000951 0.08372 1.08732440034963 260405 FINNGEN_R6_K11_OESSTODUO FINNGEN NA 2022-01-24 "Diseases of oesophagus, stomach and duodenum" gastrointestinal disease Gastrointestinal Disease
rs116734477 3618 0.0048 0.00115879 1.00115946165654 484598 GCST90038673 GCST PMID:33959723 2021-04-08 Chronic sinusitis respiratory or thoracic disease Respiratory Or Thoracic Disease
rs116734477 3618 0.00016 0.06892 1.07135049768012 260405 FINNGEN_R6_K11_CARIES_INCLAVO FINNGEN NA 2022-01-24 "Dental caries, including avohilmo" gastrointestinal disease Gastrointestinal Disease
rs80138475 3618 0.00431 0.037 1.03769302083816 260360 FINNGEN_R6_I9_HYPTENS FINNGEN NA 2022-01-24 Hypertension cardiovascular disease Cardiovascular Disease
rs80138475 3618 1.04e-06 0.14558 1.15671026770223 259928 FINNGEN_R6_N14_CALCUKIDUR FINNGEN NA 2022-01-24 Calculus of kidney and ureter urinary system disease Urinary System Disease
rs80138475 3618 0.00076 0.00224132 1.00224383363527 484598 GCST90038633 GCST PMID:33959723 2021-04-08 Diabetes pancreas disease Pancreas Disease
rs80138475 3618 0.004 0.00226696 1.00226953149661 484598 GCST90038605 GCST PMID:33959723 2021-04-08 Cardiac problem cardiovascular disease Cardiovascular Disease
rs80138475 3618 0.00383 0.03743 1.03813932478559 260405 FINNGEN_R6_I9_HYPERTENSION FINNGEN NA 2022-01-24 Hypertensive diseases cardiovascular disease Cardiovascular Disease
rs80138475 3618 0.0019 0.67434 1.962737141878 260117 FINNGEN_R6_AB1_TOXOPLASMOSIS FINNGEN NA 2022-01-24 Toxoplasmosis infectious disease Infectious Disease
rs80138475 3618 0.00089 0.0403883004885927 1.041215 639221 GCST011365 GCST PMID:33532862 2021-02-03 Myocardial infarction cardiovascular disease Cardiovascular Disease
rs80138475 3618 0.0044 0.06664 1.06891060108449 218576 FINNGEN_R6_G6_HEADACHE FINNGEN NA 2022-01-24 Other headache syndromes nervous system disease Nervous System Disease
rs80138475 3618 0.000183 0.13646 1.14620902849765 217292 FINNGEN_R6_DM_NEPHROPATHY_EXMORE FINNGEN NA 2022-01-24 Diabetic nephropathy (more control exclusions) urinary system disease Urinary System Disease
rs80138475 3618 0.00062 -0.00100781 0.998992697669939 484598 GCST90038614 GCST PMID:33959723 2021-04-08 Pulmonary embolism with or without deep venous thrombosis cardiovascular disease Cardiovascular Disease
rs80138475 3618 0.0043 0.0067 1.00672249521124 61027 GCST90016621 GCST PMID:33686288 2021-03-08 Schizophrenia vs bipolar disorder (ordinary least squares (OLS)) nervous system disease Nervous System Disease
rs80138475 3618 0.00483 0.03902 1.03979127926779 260405 FINNGEN_R6_E4_DIABETES FINNGEN NA 2022-01-24 Diabetes mellitus pancreas disease Pancreas Disease
rs80138475 3618 0.000495 0.05277 1.0541871541885 249793 FINNGEN_R6_KELA_DIAB_INSUL_EXMORE FINNGEN NA 2022-01-24 "Diabetes, insuline treatment (Kela reimbursement) (more control exclusions)" pancreas disease Pancreas Disease
rs80138475 3618 2.17e-06 0.13604 1.14572772178716 260405 FINNGEN_R6_N14_UROLITHIASIS FINNGEN NA 2022-01-24 Urolithiasis urinary system disease Urinary System Disease
rs80138475 3618 1.1e-05 0.00613823 1.00615710753889 484598 GCST90038595 GCST PMID:33959723 2021-04-08 Cardiovascular disease cardiovascular disease Cardiovascular Disease
rs80138475 3618 0.00286 0.05761 1.05930178744281 253283 FINNGEN_R6_I9_STR_SAH FINNGEN NA 2022-01-24 "Stroke, including SAH" cardiovascular disease Cardiovascular Disease
rs80138475 3618 0.000679 0.04055 1.04138337756969 260405 FINNGEN_R6_RX_ANTIHYP FINNGEN NA 2022-01-24 Antihypertensive medication - note that there are other indications cardiovascular disease Cardiovascular Disease
rs80138475 3618 0.00233 0.39534 1.48488896735296 254949 FINNGEN_R6_H8_PERCHRONDR FINNGEN NA 2022-01-24 Perichondritis of external ear infectious disease Infectious Disease
rs80138475 3618 0.0036 0.00116327 1.00116394686098 484598 GCST90038611 GCST PMID:33959723 2021-04-08 Arrhythmia cardiovascular disease Cardiovascular Disease
rs80138475 3618 0.000111 0.05778 1.05948188405445 203871 FINNGEN_R6_FG_HYPERTENSION FINNGEN NA 2022-01-24 Hypertensive diseases (excluding secondary) cardiovascular disease Cardiovascular Disease
rs80138475 3618 0.000232 0.04106 1.04191461854718 260405 FINNGEN_R6_FG_CVD FINNGEN NA 2022-01-24 Cardiovascular diseases (excluding rheumatic etc) cardiovascular disease Cardiovascular Disease
rs80138475 3618 0.000342 0.12912 1.13782665517233 253692 FINNGEN_R6_DM_NEPHROPATHY FINNGEN NA 2022-01-24 Diabetic nephropathy urinary system disease Urinary System Disease
rs80138475 3618 0.00363 0.2471 1.28030713709066 260405 FINNGEN_R6_Q17_OTHER_CONGEN_MALFO_DIGES_SYSTEM1 FINNGEN NA 2022-01-24 Other congenital malformations of the digestive system genetic, familial or congenital disease Genetic, Familial Or Congenital Disease
rs80138475 3618 0.001708 0.0387 1.03945859929006 659316 GCST006867 GCST PMID:30054458 2018-07-27 Type 2 diabetes pancreas disease Pancreas Disease
rs80138475 3618 0.000139 0.08355 1.08713957091252 152573 FINNGEN_R6_FG_CEREBVASC FINNGEN NA 2022-01-24 Cerebrovascular diseases (FINNGEN) cardiovascular disease Cardiovascular Disease
rs80138475 3618 0.002778 0.0736 1.07637616890708 70127 GCST005413 GCST PMID:29358691 2018-01-22 Type 2 diabetes pancreas disease Pancreas Disease
rs80138475 3618 0.00088 0.05797 1.05968320473728 213627 FINNGEN_R6_C_STROKE FINNGEN NA 2022-01-24 STROKE cardiovascular disease Cardiovascular Disease
rs80138475 3618 0.000199 0.04088 1.04172709079385 260405 FINNGEN_R6_I9_CVD FINNGEN NA 2022-01-24 Cardiovascular diseases cardiovascular disease Cardiovascular Disease
rs80138475 3618 0.000394 0.04571 1.04677080340298 208601 FINNGEN_R6_FG_OTHHEART FINNGEN NA 2022-01-24 Other heart diseases cardiovascular disease Cardiovascular Disease
rs80138475 3618 0.00429 0.06374 1.06581525076863 206041 FINNGEN_R6_M13_SPONDYLOSIS FINNGEN NA 2022-01-24 Spondylosis musculoskeletal or connective tissue disease Musculoskeletal Or Connective Tissue Disease
rs80138475 3618 1.561e-05 0.0397 1.04049857779193 296525 GCST005194 GCST PMID:29212778 2017-12-06 Coronary artery disease cardiovascular disease Cardiovascular Disease
rs4976033 3618 0.00084 0.03372 1.03429496359017 249793 FINNGEN_R6_KELA_DIAB_INSUL_EXMORE FINNGEN NA 2022-01-24 "Diabetes, insuline treatment (Kela reimbursement) (more control exclusions)" pancreas disease Pancreas Disease
rs4976033 3618 0.00168 -0.03227 0.968245120600924 260405 FINNGEN_R6_L12_DERMATITISECZEMA FINNGEN NA 2022-01-24 Dermatitis and eczema integumentary system disease Integumentary System Disease
rs4976033 3618 0.00453 -0.05482 0.946655530614095 260078 FINNGEN_R6_ATOPIC_STRICT FINNGEN NA 2022-01-24 "Atopic  dermatitis, strict definition" integumentary system disease Integumentary System Disease
rs4976033 3618 0.00144 -0.09513 0.909254723670619 260405 FINNGEN_R6_M13_MUSCULOSKELEOTH FINNGEN NA 2022-01-24 Other disorders of the musculoskeletal system and connective tissue musculoskeletal or connective tissue disease Musculoskeletal Or Connective Tissue Disease
rs4976033 3618 0.00107 0.12422 1.13226494188759 251199 FINNGEN_R6_ULCERRECT FINNGEN NA 2022-01-24 Ulcerative rectosigmoiditis gastrointestinal disease Gastrointestinal Disease
rs4976033 3618 0.00351 0.03297 1.03351953319022 217321 FINNGEN_R6_M13_SPONDYLOPATHY FINNGEN NA 2022-01-24 Spondylopathies musculoskeletal or connective tissue disease Musculoskeletal Or Connective Tissue Disease
rs4976033 3618 0.000626 0.03154 1.03204265647628 260405 FINNGEN_R6_E4_DIABETES FINNGEN NA 2022-01-24 Diabetes mellitus pancreas disease Pancreas Disease
rs4976033 3618 0.000872 0.03207 1.03258978406022 249334 FINNGEN_R6_DM_OTHER_WIDE FINNGEN NA 2022-01-24 "Other diabetes, wide definition" pancreas disease Pancreas Disease
rs4976033 3618 0.00408 0.37303 1.45212790301641 250044 FINNGEN_R6_H7_GLAUCSECINFLAM FINNGEN NA 2022-01-24 Glaucoma secondary to eye inflammation disease of visual system Disease Of Visual System
rs4976033 3618 0.00091 0.0015015 1.00150262781553 484598 GCST90038633 GCST PMID:33959723 2021-04-08 Diabetes pancreas disease Pancreas Disease
rs4976033 3618 0.00134 0.02935 1.02978495614281 260405 FINNGEN_R6_DIABETES_FG FINNGEN NA 2022-01-24 "Diabetes, varying definitions" pancreas disease Pancreas Disease
rs4976033 3618 1.7e-07 0.00485834 1.00487016086929 484598 GCST90038595 GCST PMID:33959723 2021-04-08 Cardiovascular disease cardiovascular disease Cardiovascular Disease
rs4976033 3618 0.00087 0.000569733 1.00056989532867 484598 GCST90038634 GCST PMID:33959723 2021-04-08 Type 2 diabetes pancreas disease Pancreas Disease
rs4976033 3618 4.456e-05 0.0272 1.02757329687277 298957 GCST007518 GCST PMID:29632382 2018-04-09 Type 2 diabetes (adjusted for BMI) pancreas disease Pancreas Disease
rs4976033 3618 0.00183 0.04827 1.04945396964712 205580 FINNGEN_R6_M13_SPINSTENOSIS FINNGEN NA 2022-01-24 Spinal stenosis musculoskeletal or connective tissue disease Musculoskeletal Or Connective Tissue Disease
rs4976033 3618 0.00356 0.03378 1.03435702314975 213627 FINNGEN_R6_C_STROKE FINNGEN NA 2022-01-24 STROKE cardiovascular disease Cardiovascular Disease
rs4976033 3618 0.00347 0.02417 1.0244644620465 147061 FINNGEN_R6_N14_FEMALEGENNONINF FINNGEN NA 2022-01-24 Noninflammatory disorders of female genital tract reproductive system or breast disease Reproductive System Or Breast Disease
rs4976033 3618 0.00238 -0.11402 0.892240110901741 174974 FINNGEN_R6_M13_FLATFOOT FINNGEN NA 2022-01-24 Flat foot [pes planus] (acquired) musculoskeletal or connective tissue disease Musculoskeletal Or Connective Tissue Disease
rs4976033 3618 5.6e-07 0.00433305 1.00434245123492 484598 GCST90038604 GCST PMID:33959723 2021-04-08 Hypertension cardiovascular disease Cardiovascular Disease
rs548630 3618 0.00193 0.11562 1.12256921477188 147061 FINNGEN_R6_O15_ICP_WIDE FINNGEN NA 2022-01-24 "Intrahepatic Cholestasis of Pregnancy (ICP) , incl. ICD-8" gastrointestinal disease Gastrointestinal Disease
rs548630 3618 0.000424 -0.27456 0.759906408496554 110772 FINNGEN_R6_E4_TESTIDYS FINNGEN NA 2022-01-24 Testicular dysfunction reproductive system or breast disease Reproductive System Or Breast Disease
rs548630 3618 0.0025 0.000798116 1.00079843457932 484598 GCST90038628 GCST PMID:33959723 2021-04-08 Gallbladder disease gastrointestinal disease Gastrointestinal Disease
rs548630 3618 0.00114 -0.04367 0.957269804390888 260405 FINNGEN_R6_L12_INFECT_SKIN FINNGEN NA 2022-01-24 Infections of the skin and subcutaneous tissue infectious disease Infectious Disease
rs548630 3618 0.001055 -0.025 0.975309912028333 417596 GCST007092 GCST PMID:30664745 2019-01-21 Osteoarthritis of the hip or knee musculoskeletal or connective tissue disease Musculoskeletal Or Connective Tissue Disease
rs548630 3618 8.1e-06 -0.00199442 0.998007567534023 484598 GCST90038637 GCST PMID:33959723 2021-04-08 Hypothyroidism or myxedema endocrine system disease Endocrine System Disease
rs548630 3618 0.00312 0.05889 1.06065856188113 260405 FINNGEN_R6_I9_PULMHEART FINNGEN NA 2022-01-24 "Pulmonary heart disease, diseases of pulmonary circulation" cardiovascular disease Cardiovascular Disease
rs548630 3618 0.00424 0.13253 1.14171326697343 253278 FINNGEN_R6_L12_PSORI_NAS FINNGEN NA 2022-01-24 Other and unspecified psoriasis integumentary system disease Integumentary System Disease
rs548630 3618 0.00054 0.000881192 1.00088158036374 484598 GCST90038629 GCST PMID:33959723 2021-04-08 Cholelithiasis or gall stones gastrointestinal disease Gastrointestinal Disease
rs548630 3618 0.000684 -0.03618 0.964466673856531 235230 FINNGEN_R6_E4_HYTHY_AI_STRICT FINNGEN NA 2022-01-24 "Hypothyroidism, strict autoimmune" endocrine system disease Endocrine System Disease
rs548630 3618 0.00184 0.04488 1.04590234409663 116887 FINNGEN_R6_O15_ABORT_SPONTAN FINNGEN NA 2022-01-24 Spontaneous abortion reproductive system or breast disease Reproductive System Or Breast Disease
rs548630 3618 0.000293 0.07569 1.07862814759809 260405 FINNGEN_R6_FG_PULMHEART FINNGEN NA 2022-01-24 Pulmonary heart disease cardiovascular disease Cardiovascular Disease
rs548630 3618 0.00181 -0.25511 0.774831261834378 110740 FINNGEN_R6_E4_TESTICHYPO FINNGEN NA 2022-01-24 Testicular hypofunction reproductive system or breast disease Reproductive System Or Breast Disease
rs548630 3618 0.00014 -0.00236489 0.997637904149303 484598 GCST90038599 GCST PMID:33959723 2021-04-08 Diabetes or endocrine disease pancreas disease Pancreas Disease
rs548630 3618 0.000836 -0.03318 0.96736441832149 254846 FINNGEN_R6_E4_HYTHYNAS FINNGEN NA 2022-01-24 "Hypothyroidism,  other/unspecified" endocrine system disease Endocrine System Disease
rs548630 3618 0.000592 -0.0811 0.922101476686278 251610 FINNGEN_R6_L12_CELLULITIS FINNGEN NA 2022-01-24 Cellulitis infectious disease Infectious Disease
rs548630 3618 0.00261 -0.02994 0.970503762027358 260405 FINNGEN_R6_E4_HYTHY_AI_STRICT_PURCH FINNGEN NA 2022-01-24 "Hypothyroidism, strict autoimmune, 3 medication purchases required" endocrine system disease Endocrine System Disease
rs548630 3618 1e-04 -0.00189401 0.998107782505087 484598 GCST90038635 GCST PMID:33959723 2021-04-08 Thyroid problem (not cancer) endocrine system disease Endocrine System Disease
rs548630 3618 0.003 0.00128328 1.00128410375611 484598 GCST90038598 GCST PMID:33959723 2021-04-08 Renal or urological disease urinary system disease Urinary System Disease
rs548630 3618 0.000868 0.04858 1.04977935080919 260405 FINNGEN_R6_I9_VTE FINNGEN NA 2022-01-24 Venous thromboembolism cardiovascular disease Cardiovascular Disease
rs548630 3618 0.000304 0.07553 1.07845558090018 259901 FINNGEN_R6_I9_PULMEMB FINNGEN NA 2022-01-24 Pulmonary embolism cardiovascular disease Cardiovascular Disease
rs548630 3618 0.0016 5.02554590683201 152.253349573691 426795 GCST006980 GCST PMID:30598549 2018-12-31 Fractures musculoskeletal or connective tissue disease Musculoskeletal Or Connective Tissue Disease
rs548630 3618 1.51e-05 -0.0506 0.950658858033071 393873 GCST007091 GCST PMID:30664745 2019-01-21 Osteoarthritis (hip) musculoskeletal or connective tissue disease Musculoskeletal Or Connective Tissue Disease
rs548630 3618 0.00022 -0.03394 0.966629500667648 260405 FINNGEN_R6_E4_THYROID FINNGEN NA 2022-01-24 Disorders of the thyroid gland endocrine system disease Endocrine System Disease
rs888655 3618 0.00237 0.09091 1.0951704354837 177073 FINNGEN_R6_M13_HAMMERTOE FINNGEN NA 2022-01-24 Other hammer toe(s) (acquired) musculoskeletal or connective tissue disease Musculoskeletal Or Connective Tissue Disease
rs888655 3618 3.06e-07 -0.2265 0.797319342312987 147061 FINNGEN_R6_O15_ICP_WIDE FINNGEN NA 2022-01-24 "Intrahepatic Cholestasis of Pregnancy (ICP) , incl. ICD-8" gastrointestinal disease Gastrointestinal Disease
rs888655 3618 0.00351 -0.3531 0.702506939170673 260311 FINNGEN_R6_AB1_TULARAEMIA FINNGEN NA 2022-01-24 Tularaemia infectious disease Infectious Disease
rs888655 3618 0.003511 -0.0188 0.98137561774015 296525 GCST005194 GCST PMID:29212778 2017-12-06 Coronary artery disease cardiovascular disease Cardiovascular Disease
rs888655 3618 7.95e-06 -0.22664 0.797207725418428 83570 FINNGEN_R6_O15_ICP_EXMORE FINNGEN NA 2022-01-24 Intrahepatic Cholestasis of Pregnancy (ICP)  (more control exclusions) gastrointestinal disease Gastrointestinal Disease
rs888655 3618 0.0002822 0.0161 1.01623030335545 944133 GCST90014033 GCST PMID:33888516 2021-04-22 Haemorrhoidal disease cardiovascular disease Cardiovascular Disease
rs888655 3618 0.00427 -0.06572 0.936393017633376 259928 FINNGEN_R6_N14_CALCUKIDUR FINNGEN NA 2022-01-24 Calculus of kidney and ureter urinary system disease Urinary System Disease
rs888655 3618 0.00415 -0.1266 0.881086036534285 83083 FINNGEN_R6_N14_OTHNONINFVULV FINNGEN NA 2022-01-24 Other noninflammatory disorders of vulva and perineum reproductive system or breast disease Reproductive System Or Breast Disease
rs888655 3618 0.000421 -0.31472 0.729993243764246 254489 FINNGEN_R6_AB1_VIRAAL_CONJUNCT FINNGEN NA 2022-01-24 Viral conjunctivitis infectious disease Infectious Disease
rs888655 3618 8.2e-06 -0.22466 0.798787760433224 147061 FINNGEN_R6_O15_ICP FINNGEN NA 2022-01-24 Intrahepatic Cholestasis of Pregnancy (ICP) gastrointestinal disease Gastrointestinal Disease
rs888655 3618 0.00439 -0.49355 0.610455426233143 173510 FINNGEN_R6_M13_ANKYLOSISJOINT FINNGEN NA 2022-01-24 Ankylosis of joint musculoskeletal or connective tissue disease Musculoskeletal Or Connective Tissue Disease
rs888655 3618 0.000636 -0.09059 0.913392124910362 255745 FINNGEN_R6_COPD_EARLY FINNGEN NA 2022-01-24 Early onset COPD respiratory or thoracic disease Respiratory Or Thoracic Disease
rs888655 3618 0.00429 -0.04592 0.955118368603906 210368 FINNGEN_R6_M13_SYNOTEND FINNGEN NA 2022-01-24 Disorders of synovium and tendon musculoskeletal or connective tissue disease Musculoskeletal Or Connective Tissue Disease
rs888655 3618 7.21450681562262e-10 0.0153897702929359 NA 330759 GCST90012115 GCST PMID:32986727 2020-09-28 Age-related hearing impairment (MTAG) nervous system disease Nervous System Disease
rs3846662 3618 0.00077 -0.05449 0.946967978490262 260405 FINNGEN_R6_J10_PLEURA FINNGEN NA 2022-01-24 Other diseases of pleura respiratory or thoracic disease Respiratory Or Thoracic Disease
rs3846662 3618 0.00174 0.03671 1.03739213349289 260405 FINNGEN_R6_I9_CHD FINNGEN NA 2022-01-24 Major coronary heart disease event cardiovascular disease Cardiovascular Disease
rs3846662 3618 0.0029 -0.08199 0.921281171461999 249348 FINNGEN_R6_L12_OTHERDISSKINANDSUBCUTIS FINNGEN NA 2022-01-24 "Other disorders of skin and subcutaneous tissue, not elsewhere classified" integumentary system disease Integumentary System Disease
rs3846662 3618 0.00349 0.11644 1.12349009903894 162337 FINNGEN_R6_ST19_FOCAL_BRAIN_INJURY FINNGEN NA 2022-01-24 Focal brain injury nervous system disease Nervous System Disease
rs3846662 3618 0.000234 0.0193 1.01948744897975 296525 GCST005194 GCST PMID:29212778 2017-12-06 Coronary artery disease cardiovascular disease Cardiovascular Disease
rs3846662 3618 2.04556614587563e-05 -0.0207091693599264 0.979503792864088 602604 GCST90000514 GCST PMID:34187846 2021-06-29 Gastroesophageal reflux disease gastrointestinal disease Gastrointestinal Disease
rs3846662 3618 4.24e-05 0.05793 1.05964081825683 238338 FINNGEN_R6_I9_MI FINNGEN NA 2022-01-24 Myocardial infarction cardiovascular disease Cardiovascular Disease
rs3846662 3618 0.00112 -0.02953 0.97090175015178 260405 FINNGEN_R6_E4_DIABETES FINNGEN NA 2022-01-24 Diabetes mellitus pancreas disease Pancreas Disease
rs3846662 3618 0.00287 -0.07423 0.928458123913187 260405 FINNGEN_R6_J10_RESPOTHER FINNGEN NA 2022-01-24 Other diseases of the respiratory system respiratory or thoracic disease Respiratory Or Thoracic Disease
rs3846662 3618 0.000945 0.28334 1.32755645428755 141874 FINNGEN_R6_O15_BREAST_LACT_OTHER_DIS FINNGEN NA 2022-01-24 Other disorders of breast and lactation associated with childbirth reproductive system or breast disease Reproductive System Or Breast Disease
rs3846662 3618 0.0013 0.000840749 1.00084110252851 484598 GCST90038629 GCST PMID:33959723 2021-04-08 Cholelithiasis or gall stones gastrointestinal disease Gastrointestinal Disease
rs3846662 3618 0.00081 -0.0236 0.976676302155084 298957 GCST007517 GCST PMID:29632382 2018-04-09 Type 2 diabetes pancreas disease Pancreas Disease
rs3846662 3618 0.000334 0.0408 1.04164375596002 251149 FINNGEN_R6_I9_CORATHER FINNGEN NA 2022-01-24 Coronary atherosclerosis cardiovascular disease Cardiovascular Disease
rs3846662 3618 5.86e-11 0.07499 1.07787337209702 251596 FINNGEN_R6_E4_LIPOPROT FINNGEN NA 2022-01-24 Disorders of lipoprotein metabolism and other lipidaemias genetic, familial or congenital disease Genetic, Familial Or Congenital Disease
rs3846662 3618 0.000529 -0.04496 0.956035722497181 221047 FINNGEN_R6_I9_NONISCHCARDMYOP FINNGEN NA 2022-01-24 Non-ischemic cardiomyopathy cardiovascular disease Cardiovascular Disease
rs3846662 3618 0.000446 -0.03485 0.965750267933609 249793 FINNGEN_R6_KELA_DIAB_INSUL_EXMORE FINNGEN NA 2022-01-24 "Diabetes, insuline treatment (Kela reimbursement) (more control exclusions)" pancreas disease Pancreas Disease
rs3846662 3618 0.000325 -0.04567 0.955357178045993 260405 FINNGEN_R6_L12_OTHERSKINSUBCUTIS FINNGEN NA 2022-01-24 Other disorders of skin and subcutaneous tissue integumentary system disease Integumentary System Disease
rs3846662 3618 8.82e-05 0.04326 1.04420935399143 254733 FINNGEN_R6_K11_CHOLELITH FINNGEN NA 2022-01-24 Cholelithiasis gastrointestinal disease Gastrointestinal Disease
rs3846662 3618 0.000163 0.11294 1.11956475704791 233845 FINNGEN_R6_E4_LIPOPROTNAS FINNGEN NA 2022-01-24 "Disorder of lipoprotein metabolism, unspecified" genetic, familial or congenital disease Genetic, Familial Or Congenital Disease
rs3846662 3618 0.00137 0.0241890712005359 1.024484 639221 GCST011365 GCST PMID:33532862 2021-02-03 Myocardial infarction cardiovascular disease Cardiovascular Disease
rs3846662 3618 0.00273 -0.02837 0.972028649657306 249334 FINNGEN_R6_DM_OTHER_WIDE FINNGEN NA 2022-01-24 "Other diabetes, wide definition" pancreas disease Pancreas Disease
rs3846662 3618 0.00287 -0.07423 0.928458123913187 260405 FINNGEN_R6_J10_RESPDISOTH FINNGEN NA 2022-01-24 Other respiratory disorders and diseases respiratory or thoracic disease Respiratory Or Thoracic Disease
rs3846662 3618 0.00187 0.03871 1.03946899392802 255936 FINNGEN_R6_I9_CHD_NOREV FINNGEN NA 2022-01-24 Major coronary heart disease event excluding revascularizations cardiovascular disease Cardiovascular Disease
rs3846662 3618 0.0015 0.000867585 1.00086796146073 484598 GCST90038628 GCST PMID:33959723 2021-04-08 Gallbladder disease gastrointestinal disease Gastrointestinal Disease
rs3846662 3618 0.00016 0.03792 1.03864813770372 260405 FINNGEN_R6_I9_ISCHHEART FINNGEN NA 2022-01-24 Ischemic heart diseases cardiovascular disease Cardiovascular Disease
rs3846662 3618 0.00144 -0.02866 0.971746802218759 260405 FINNGEN_R6_DIABETES_FG FINNGEN NA 2022-01-24 "Diabetes, varying definitions" pancreas disease Pancreas Disease
rs3846662 3618 5.71e-05 0.0397 1.04049857779193 260405 FINNGEN_R6_K11_GALLBILPANC FINNGEN NA 2022-01-24 "Disorders of gallbladder, biliary tract and pancreas" pancreas disease Pancreas Disease
rs3846662 3618 2.5e-12 0.00640854 1.00642911862863 484598 GCST90038595 GCST PMID:33959723 2021-04-08 Cardiovascular disease cardiovascular disease Cardiovascular Disease
rs3846662 3618 0.0015 0.000581918 1.00058208734713 484598 GCST90038708 GCST PMID:33959723 2021-04-08 Viral infection infectious disease Infectious Disease
rs3846662 3618 1.56e-09 0.08268 1.08619417079451 244540 FINNGEN_R6_E4_HYPERCHOL FINNGEN NA 2022-01-24 Pure hypercholesterolaemia genetic, familial or congenital disease Genetic, Familial Or Congenital Disease
rs3846662 3618 1.27e-05 0.06425 1.06635895517936 236856 FINNGEN_R6_I9_MI_STRICT FINNGEN NA 2022-01-24 "Myocardial infarction, strict" cardiovascular disease Cardiovascular Disease
rs3846662 3618 0.00171 -0.06999 0.932403143890767 255745 FINNGEN_R6_COPD_EARLY FINNGEN NA 2022-01-24 Early onset COPD respiratory or thoracic disease Respiratory Or Thoracic Disease
rs3846662 3618 0.00379 0.14201 1.15258817436112 259272 FINNGEN_R6_K11_OTHPERITON FINNGEN NA 2022-01-24 Other diseases of peritoneum gastrointestinal disease Gastrointestinal Disease
rs3846662 3618 0.00372 -0.1601 0.852058578847892 260405 FINNGEN_R6_I9_HYPERTROCARDMYOP FINNGEN NA 2022-01-24 Hypertrophic cardiomyopathy cardiovascular disease Cardiovascular Disease
rs3846662 3618 0.001305 -0.0231 0.977164762411049 659316 GCST006867 GCST PMID:30054458 2018-07-27 Type 2 diabetes pancreas disease Pancreas Disease
rs3846662 3618 0.000127 0.03824 1.03898055829224 260405 FINNGEN_R6_I9_IHD FINNGEN NA 2022-01-24 "Ischaemic heart disease, wide definition" cardiovascular disease Cardiovascular Disease
rs3846662 3618 0.000161 0.04096 1.04181043229473 255750 FINNGEN_R6_CHOLELITH_BROAD FINNGEN NA 2022-01-24 "Cholelithiasis, broad definition with cholecystitis" gastrointestinal disease Gastrointestinal Disease
rs3846662 3618 0.0029 0.00264161 1.00264510212596 484598 GCST90038604 GCST PMID:33959723 2021-04-08 Hypertension cardiovascular disease Cardiovascular Disease
rs3846662 3618 0.0039 0.000989328 1.00098981754637 484598 GCST90038646 GCST PMID:33959723 2021-04-08 Migraine cardiovascular disease Cardiovascular Disease
rs11379773 3618 0.00475 -0.40819 0.664852544837534 241521 FINNGEN_R6_H7_EYELIDNAS FINNGEN NA 2022-01-24 Other specified and unspecified  disorders of eyelid disease of visual system Disease Of Visual System
rs11379773 3618 0.003049 0.095136 1.09980841890051 908494 GCST010777 GCST PMID:32404885 2020-05-13 COVID-19 (hospitalized vs population) RELEASE 4 infectious disease Infectious Disease
rs11379773 3618 0.00352 0.47727 1.61166853581888 209257 FINNGEN_R6_CD2_IMMUNOPROLIFERATIVE_EXALLC FINNGEN NA 2022-01-24 Malignant immunoproliferative diseases (controls excluding all cancers) immune system disease Immune System Disease
rs11379773 3618 0.000406 -0.07992 0.923190198648398 260405 FINNGEN_R6_M13_SYSTCONNECT FINNGEN NA 2022-01-24 Systemic connective tissue disorders musculoskeletal or connective tissue disease Musculoskeletal Or Connective Tissue Disease
rs11379773 3618 0.00337 0.47994 1.61597744063764 260405 FINNGEN_R6_CD2_IMMUNOPROLIFERATIVE FINNGEN NA 2022-01-24 Malignant immunoproliferative diseases immune system disease Immune System Disease
rs11379773 3618 0.00396 -0.0253 0.975017362939282 260405 FINNGEN_R6_E4_ENDONUTRMET FINNGEN NA 2022-01-24 "Endocrine, nutritional and metabolic diseases" endocrine system disease Endocrine System Disease
rs11379773 3618 0.00479 -0.12254 0.884670517415041 258860 FINNGEN_R6_C_DIFFICILE_ENTEROCOLITIS FINNGEN NA 2022-01-24 Enterocolitis due to Clostridium difficile infectious disease Infectious Disease
rs11379773 3618 0.000632 -0.08848 0.915321416981274 258624 FINNGEN_R6_M13_OTHCONN FINNGEN NA 2022-01-24 Other systemic involvement of connective tissue musculoskeletal or connective tissue disease Musculoskeletal Or Connective Tissue Disease
rs11379773 3618 0.00238 0.07271 1.07541862028909 231283 FINNGEN_R6_K11_CHRONGASTR FINNGEN NA 2022-01-24 Chronic gastritis gastrointestinal disease Gastrointestinal Disease
rs11379773 3618 0.000588 -0.09049 0.913483468689966 208965 FINNGEN_R6_OTHER_SYSTCON_FG FINNGEN NA 2022-01-24 Other systemic involvement of connective tissue (FG) musculoskeletal or connective tissue disease Musculoskeletal Or Connective Tissue Disease
rs11379773 3618 0.003565 -0.035 0.965605416257566 403124 GCST007090 GCST PMID:30664745 2019-01-21 Knee osteoarthritis musculoskeletal or connective tissue disease Musculoskeletal Or Connective Tissue Disease
rs61552236 3618 0.00296 0.15808 1.17125989175108 199250 FINNGEN_R6_KRA_PSY_HYPERKIN_EXMORE FINNGEN NA 2022-01-24 Hyperkinetic disorders (more control exclusions) nervous system disease Nervous System Disease
rs61552236 3618 0.00297 -0.14969 0.860974837259042 204831 FINNGEN_R6_NECROVASC_FG FINNGEN NA 2022-01-24 Other necrotizing vasculopathies (FG) cardiovascular disease Cardiovascular Disease
rs61552236 3618 0.00256 0.14756 1.15900282291296 260405 FINNGEN_R6_KRA_PSY_HYPERKIN FINNGEN NA 2022-01-24 Hyperkinetic disorders nervous system disease Nervous System Disease
rs61552236 3618 0.00264 0.30965 1.36294799884228 260343 FINNGEN_R6_CMV_NOS FINNGEN NA 2022-01-24 Other/unspecified cytomegaloviral diseases infectious disease Infectious Disease
rs61552236 3618 0.00403 -0.17992 0.835337035701121 260405 FINNGEN_R6_I9_HYPERTROCARDMYOP FINNGEN NA 2022-01-24 Hypertrophic cardiomyopathy cardiovascular disease Cardiovascular Disease
rs61552236 3618 0.000377 -0.053 NA 11296 GCST90032674 GCST PMID:34668383 2021-10-20 Serum lipopolysaccharide activity infectious disease Infectious Disease
rs61552236 3618 0.00352 0.0924 1.09680345573053 224753 FINNGEN_R6_E4_THYTOXGOITDIF FINNGEN NA 2022-01-24 Thyrotoxicosis with diffuse goitre endocrine system disease Endocrine System Disease
rs61552236 3618 0.0046 -0.000741609 0.999258665923988 484598 GCST90038687 GCST PMID:33959723 2021-04-08 Gout musculoskeletal or connective tissue disease Musculoskeletal Or Connective Tissue Disease
rs1045241 3618 0.00264 0.08123 1.08462033055678 254358 FINNGEN_R6_L12_FOLLICULARCYST FINNGEN NA 2022-01-24 Follicular cysts of skin and subcutaneous tissue integumentary system disease Integumentary System Disease
rs1045241 3618 0.000906 0.10289 1.10836948172714 238185 FINNGEN_R6_F5_PHOBANX FINNGEN NA 2022-01-24 Phobic anxiety disorders nervous system disease Nervous System Disease
rs1045241 3618 0.0045 -0.00171173 0.998289734174254 484598 GCST90038661 GCST PMID:33959723 2021-04-08 Allergy, hypersensitivity or anaphylaxis immune system disease Immune System Disease
rs1045241 3618 0.000122 0.10726 1.11322365500593 200976 FINNGEN_R6_M13_RHEUMATISM FINNGEN NA 2022-01-24 "Rheumatism, unspecified" musculoskeletal or connective tissue disease Musculoskeletal Or Connective Tissue Disease
rs1045241 3618 0.004785 -0.0227 0.977555706499619 659316 GCST006867 GCST PMID:30054458 2018-07-27 Type 2 diabetes pancreas disease Pancreas Disease
rs1045241 3618 0.00035 -0.00334516 0.99666042881415 484598 GCST90038604 GCST PMID:33959723 2021-04-08 Hypertension cardiovascular disease Cardiovascular Disease
rs1045241 3618 0.00297 -0.03669 0.963974921260435 251596 FINNGEN_R6_E4_LIPOPROT FINNGEN NA 2022-01-24 Disorders of lipoprotein metabolism and other lipidaemias genetic, familial or congenital disease Genetic, Familial Or Congenital Disease
rs1045241 3618 0.00072 -0.13194 0.876393577116523 217552 FINNGEN_R6_K11_OTHINT FINNGEN NA 2022-01-24 Other diseases of intestine gastrointestinal disease Gastrointestinal Disease
rs1045241 3618 6.74e-05 0.2055 1.22813898096187 204720 FINNGEN_R6_OSTEOPOROSIS_FRACTURE_FG FINNGEN NA 2022-01-24 Osteoporosis with pathological fracture (FG) musculoskeletal or connective tissue disease Musculoskeletal Or Connective Tissue Disease
rs1045241 3618 0.0049 -0.31172 0.732186511752571 260278 FINNGEN_R6_G6_HORNER FINNGEN NA 2022-01-24 Horner syndrome nervous system disease Nervous System Disease
rs1045241 3618 0.000287 -0.33239 0.717207557356348 258589 FINNGEN_R6_G6_MYASTHENIA FINNGEN NA 2022-01-24 Myasthenia gravis immune system disease Immune System Disease
rs1045241 3618 1.1e-05 -0.00436974 0.995639793422586 484598 GCST90038595 GCST PMID:33959723 2021-04-08 Cardiovascular disease cardiovascular disease Cardiovascular Disease
rs1045241 3618 0.00371 0.05321 1.05465109859663 89573 FINNGEN_R6_N14_FEMALEINFERT FINNGEN NA 2022-01-24 Female infertility reproductive system or breast disease Reproductive System Or Breast Disease
rs1045241 3618 0.00425 -0.08729 0.916411297817965 219687 FINNGEN_R6_J10_LARYNGITIS FINNGEN NA 2022-01-24 Acute laryngitis and tracheitis infectious disease Infectious Disease
rs1045241 3618 0.00194 0.12677 1.13515590189687 237031 FINNGEN_R6_F5_SOCPHOB FINNGEN NA 2022-01-24 Social phobias nervous system disease Nervous System Disease
rs1045241 3618 0.00495 0.24484 1.27741691014745 260405 FINNGEN_R6_ALCOGASTRITIS FINNGEN NA 2022-01-24 Alcoholic gastritis gastrointestinal disease Gastrointestinal Disease
rs1045241 3618 0.00489 0.24486 1.27744245874114 225319 FINNGEN_R6_K11_ALCGASTR FINNGEN NA 2022-01-24 Alcoholic gastritis gastrointestinal disease Gastrointestinal Disease
rs1045241 3618 0.00182 0.17984 1.19702582366728 146950 FINNGEN_R6_OSTPOPATFRCTURE_POSTEMENO FINNGEN NA 2022-01-24 Postmenopausal osteoporosis with pathological fracture musculoskeletal or connective tissue disease Musculoskeletal Or Connective Tissue Disease
rs1045241 3618 0.00238 -0.02609 0.974247403396623 260405 FINNGEN_R6_J10_UPPERINFEC FINNGEN NA 2022-01-24 Acute upper respiratory infections infectious disease Infectious Disease
rs1045241 3618 0.0017 -0.00223062 0.99777186598402 484598 GCST90038616 GCST PMID:33959723 2021-04-08 Asthma respiratory or thoracic disease Respiratory Or Thoracic Disease
rs1045241 3618 0.0018 -0.0026951 0.99730852852153 484598 GCST90038600 GCST PMID:33959723 2021-04-08 Neurological, eye or psychiatric disease disease of visual system Disease Of Visual System
rs1045241 3618 0.00239 0.05204 1.05341787838578 244470 FINNGEN_R6_F5_STRESSOTH FINNGEN NA 2022-01-24 "Other reactioin to severe stress, and adjustment disorders" nervous system disease Nervous System Disease
rs1045241 3618 0.004 0.19561 1.21605255234608 249649 FINNGEN_R6_M13_BONEDISNAS FINNGEN NA 2022-01-24 Other specified/unspecified disorders of  bone/cartilage musculoskeletal or connective tissue disease Musculoskeletal Or Connective Tissue Disease
rs1045241 3618 0.0013 -0.00154419 0.998457001647922 484598 GCST90038633 GCST PMID:33959723 2021-04-08 Diabetes pancreas disease Pancreas Disease
rs1045241 3618 0.0016 -0.00203228 0.997969783682769 484598 GCST90038603 GCST PMID:33959723 2021-04-08 Immunological or systemic disorder immune system disease Immune System Disease
rs10066772 3618 0.00121 0.24028 1.27160514992111 260375 FINNGEN_R6_AB1_OTHER_CONDITIONS FINNGEN NA 2022-01-24 Human immunodeficiency virus [HIV] disease resulting in other conditions infectious disease Infectious Disease
rs10066772 3618 4.52e-05 -0.0306066410329124 0.969857 639221 GCST011365 GCST PMID:33532862 2021-02-03 Myocardial infarction cardiovascular disease Cardiovascular Disease
rs10066772 3618 0.00313 -0.15285 0.858258450924108 249902 FINNGEN_R6_M13_OSTEONECROSIS FINNGEN NA 2022-01-24 Osteonecrosis musculoskeletal or connective tissue disease Musculoskeletal Or Connective Tissue Disease
rs10066772 3618 0.00316 0.25078 1.28502734721487 258589 FINNGEN_R6_G6_MYASTHENIA FINNGEN NA 2022-01-24 Myasthenia gravis immune system disease Immune System Disease
rs10066772 3618 0.00134152879826613 -0.0041437 0.995864873279058 174519 GCST005904 GCST PMID:29662059 2018-04-16 Major depressive disorder (probable) nervous system disease Nervous System Disease
rs10066772 3618 0.0002548 -0.0208 0.979414827948058 296525 GCST005194 GCST PMID:29212778 2017-12-06 Coronary artery disease cardiovascular disease Cardiovascular Disease
rs10066772 3618 0.00413 0.07111 1.07369932629861 248565 FINNGEN_R6_I9_AORTANEUR FINNGEN NA 2022-01-24 Aortic aneurysm cardiovascular disease Cardiovascular Disease
rs10066772 3618 0.0023 -0.00140967 0.998591323118043 484598 GCST90038635 GCST PMID:33959723 2021-04-08 Thyroid problem (not cancer) endocrine system disease Endocrine System Disease
rs10066772 3618 0.0044 -0.000608772 0.999391413264078 484598 GCST90038618 GCST PMID:33959723 2021-04-08 Other respiratory problems respiratory or thoracic disease Respiratory Or Thoracic Disease
rs10066772 3618 3.97e-05 -0.26274 0.768941796190189 161531 FINNGEN_R6_ST19_TRAUMAT_SUBAR_HAEMORRHAGE FINNGEN NA 2022-01-24 Traumatic subarachnoid haemorrhage cardiovascular disease Cardiovascular Disease
rs10066772 3618 0.0033 0.2393 1.27035958729956 253657 FINNGEN_R6_M13_OVERLAP FINNGEN NA 2022-01-24 Other overlap syndromes musculoskeletal or connective tissue disease Musculoskeletal Or Connective Tissue Disease
rs10066772 3618 0.00383 0.24763 1.28098587972422 245262 FINNGEN_R6_H8_MIDDLEADDH FINNGEN NA 2022-01-24 Adhesive middle ear disease disease of ear Disease Of Ear
rs10066772 3618 0.0027641053260845 0.0283857682286 NA 472868 GCST90012877 GCST PMID:33589840 2021-02-15 Alzheimer's disease or family history of Alzheimer's disease nervous system disease Nervous System Disease
rs10066772 3618 0.000402 0.25363 1.28869489893315 260405 FINNGEN_R6_AB1_HIV FINNGEN NA 2022-01-24 Human immunodeficiency virus [HIV] disease infectious disease Infectious Disease
rs10066772 3618 0.00494 0.36034 1.43381682941712 224930 FINNGEN_R6_H7_DISORDERLENSNAS FINNGEN NA 2022-01-24 Other specified and unspecified disorders of lens disease of visual system Disease Of Visual System
rs272838 3618 7.06e-06 0.05653 1.05815835907483 260405 FINNGEN_R6_L12_DERMATITISECZEMA FINNGEN NA 2022-01-24 Dermatitis and eczema integumentary system disease Integumentary System Disease
rs272838 3618 0.000189 0.06242 1.06440930276744 248780 FINNGEN_R6_L12_DERMATITISNAS FINNGEN NA 2022-01-24 Other and unspecified dermatitis integumentary system disease Integumentary System Disease
rs272838 3618 0.00439 -0.45794 0.632585430194544 209257 FINNGEN_R6_CD2_IMMUNOPROLIFERATIVE_EXALLC FINNGEN NA 2022-01-24 Malignant immunoproliferative diseases (controls excluding all cancers) immune system disease Immune System Disease
rs272838 3618 0.000504 0.07247 1.0751605507898 244544 FINNGEN_R6_L12_ATOPIC FINNGEN NA 2022-01-24 Atopic dermatitis integumentary system disease Integumentary System Disease
rs272838 3618 0.00123 -0.1131 0.893061349515608 135546 FINNGEN_R6_N14_INFLUTH FINNGEN NA 2022-01-24 Inflammatory disease of uterus reproductive system or breast disease Reproductive System Or Breast Disease
rs272838 3618 0.00251 0.22116 1.24752301827955 260405 FINNGEN_R6_GENERALI_SKIN_ERUPT_DRUGS_MEDICAM FINNGEN NA 2022-01-24 Generalized skin eruption due to drugs and medicaments integumentary system disease Integumentary System Disease
rs272838 3618 0.00176 0.32325 1.3816107104115 253180 FINNGEN_R6_F5_HABIT FINNGEN NA 2022-01-24 Habit and impulse disorders nervous system disease Nervous System Disease
rs272838 3618 0.00144862501442 -0.0508792 0.950393471129644 20883 GCST003044 GCST PMID:26192919 2015-07-20 Crohn's disease [EA] gastrointestinal disease Gastrointestinal Disease
rs272838 3618 0.000795 -0.36158 0.696574867856968 245262 FINNGEN_R6_H8_MIDDLEADDH FINNGEN NA 2022-01-24 Adhesive middle ear disease disease of ear Disease Of Ear
rs272838 3618 0.000404 -0.04415 0.956810425144619 260405 FINNGEN_R6_I9_IHD FINNGEN NA 2022-01-24 "Ischaemic heart disease, wide definition" cardiovascular disease Cardiovascular Disease
rs272838 3618 0.00203 0.07541 1.07832617399504 221584 FINNGEN_R6_K11_IBS FINNGEN NA 2022-01-24 Irritable bowel syndrome gastrointestinal disease Gastrointestinal Disease
rs272838 3618 0.0047 -0.21908 0.803257454986735 251518 FINNGEN_R6_E4_ADDISON FINNGEN NA 2022-01-24 Adrenocortical insufficiency endocrine system disease Endocrine System Disease
rs272838 3618 0.00438 -0.45794 0.632585430194544 260405 FINNGEN_R6_CD2_IMMUNOPROLIFERATIVE FINNGEN NA 2022-01-24 Malignant immunoproliferative diseases immune system disease Immune System Disease
rs272838 3618 0.0011 -0.04103 0.959800335505819 260405 FINNGEN_R6_I9_ISCHHEART FINNGEN NA 2022-01-24 Ischemic heart diseases cardiovascular disease Cardiovascular Disease
rs272838 3618 0.000132 0.09027 1.09446975064805 260078 FINNGEN_R6_ATOPIC_STRICT FINNGEN NA 2022-01-24 "Atopic  dermatitis, strict definition" integumentary system disease Integumentary System Disease
rs272838 3618 0.000713 -0.06 0.941764533584249 238338 FINNGEN_R6_I9_MI FINNGEN NA 2022-01-24 Myocardial infarction cardiovascular disease Cardiovascular Disease
rs272838 3618 0.00111 -0.07186 0.930661179256248 260405 FINNGEN_R6_M13_SYSTCONNECT FINNGEN NA 2022-01-24 Systemic connective tissue disorders musculoskeletal or connective tissue disease Musculoskeletal Or Connective Tissue Disease
rs272838 3618 0.000447 -0.21545 0.80617857817932 224446 FINNGEN_R6_J10_VIRALPNEUMO FINNGEN NA 2022-01-24 Viral pneumonia infectious disease Infectious Disease
rs272838 3618 6.38e-05 -0.28368 0.753007568578266 253670 FINNGEN_R6_VIRALPNEUMONAS FINNGEN NA 2022-01-24 "Viral pneumonia (unknown virus, not influenza)" infectious disease Infectious Disease
rs272838 3618 1.734e-05 0.0544 1.05590688044597 796661 GCST90027161 GCST PMID:34454985 2021-08-26 Atopic dermatitis integumentary system disease Integumentary System Disease
rs272838 3618 8.66e-05 0.09066 1.09489667709605 242769 FINNGEN_R6_ATOPIC_STRICT_REIMB FINNGEN NA 2022-01-24 "Atopic dermatitis, strict definition with reimbursement" integumentary system disease Integumentary System Disease
rs272838 3618 0.000231 0.18504 1.20326656982789 237445 FINNGEN_R6_L12_DERM_NUMMULAR FINNGEN NA 2022-01-24 Nummular dermatitis integumentary system disease Integumentary System Disease
rs272838 3618 0.00255 0.16164 1.17543700782073 254447 FINNGEN_R6_AB1_ANOGENITAL_HERPES_SIMPLEX FINNGEN NA 2022-01-24 Anogenital herpesviral [herpes simplex] infection infectious disease Infectious Disease
rs272838 3618 0.00016 0.00416332 1.00417199865654 484598 GCST90038604 GCST PMID:33959723 2021-04-08 Hypertension cardiovascular disease Cardiovascular Disease
rs272838 3618 0.000956 0.13007 1.13890810410165 238242 FINNGEN_R6_L12_INFECT_DERM FINNGEN NA 2022-01-24 Infective dermatitis integumentary system disease Integumentary System Disease
rs272838 3618 0.00223 -0.54224 0.581444357196473 253451 FINNGEN_R6_M13_HYPERANG FINNGEN NA 2022-01-24 Hypersensitivity angiitis cardiovascular disease Cardiovascular Disease
rs72801474 3618 2.58e-06 -0.07256 0.930009944389564 260405 FINNGEN_R6_I9_CVD FINNGEN NA 2022-01-24 Cardiovascular diseases cardiovascular disease Cardiovascular Disease
rs72801474 3618 0.000115 -0.0798 0.923300988119471 260405 FINNGEN_R6_I9_DISVEINLYMPH FINNGEN NA 2022-01-24 "Diseases of veins, lymphatic vessels and lymph nodes, not elsewhere classified" cardiovascular disease Cardiovascular Disease
rs72801474 3618 0.00419 0.19578 1.21625929885294 254386 FINNGEN_R6_L12_PSORI_ARTHRO FINNGEN NA 2022-01-24 Arthropathic psoriasis musculoskeletal or connective tissue disease Musculoskeletal Or Connective Tissue Disease
rs72801474 3618 0.000127 0.25832 1.29475307332341 243506 FINNGEN_R6_H7_CHALAZION FINNGEN NA 2022-01-24 Chalazion infectious disease Infectious Disease
rs72801474 3618 3.9e-05 0.00300311 1.00300762385224 484598 GCST90038679 GCST PMID:33959723 2021-04-08 Dermatologic disease integumentary system disease Integumentary System Disease
rs72801474 3618 0.00132 -0.06736 0.934858591657673 203871 FINNGEN_R6_FG_HYPERTENSION FINNGEN NA 2022-01-24 Hypertensive diseases (excluding secondary) cardiovascular disease Cardiovascular Disease
rs72801474 3618 0.000857 -0.09017 0.913775830175289 260405 FINNGEN_R6_K11_PERIODON_CHRON_INCLAVO FINNGEN NA 2022-01-24 "Chronic periodontitis , including avohilmo" gastrointestinal disease Gastrointestinal Disease
rs72801474 3618 0.00221 -0.11936 0.887488247476718 233021 FINNGEN_R6_I9_VEINSOTH FINNGEN NA 2022-01-24 Other disorders of veins cardiovascular disease Cardiovascular Disease
rs72801474 3618 0.00318 0.48042 1.61675329599953 260375 FINNGEN_R6_AB1_OTHER_CONDITIONS FINNGEN NA 2022-01-24 Human immunodeficiency virus [HIV] disease resulting in other conditions infectious disease Infectious Disease
rs72801474 3618 0.00141 0.82226 2.27563696993831 258138 FINNGEN_R6_J10_CHEMGASRESP FINNGEN NA 2022-01-24 "Respiratory conditions due to inhalation of chemicals, gases, fumes and vapours" respiratory or thoracic disease Respiratory Or Thoracic Disease
rs72801474 3618 0.00113 0.94666 2.57708779558134 258164 FINNGEN_R6_Z21_ASYMP_HUMAN_IMMUNODEFICIENCY_VIRUS_HIV_INFECTION_STATUS FINNGEN NA 2022-01-24 Asymptomatic human immunodeficiency virus [HIV] infection status infectious disease Infectious Disease
rs72801474 3618 0.003713 0.083275 1.08684064863422 908494 GCST010777 GCST PMID:32404885 2020-05-13 COVID-19 (hospitalized vs population) RELEASE 4 infectious disease Infectious Disease
rs72801474 3618 1.01e-05 -0.0692 0.933140033407476 260405 FINNGEN_R6_FG_CVD FINNGEN NA 2022-01-24 Cardiovascular diseases (excluding rheumatic etc) cardiovascular disease Cardiovascular Disease
rs72801474 3618 0.000394 0.12808 1.13664393057434 260405 FINNGEN_R6_L12_PAPULOSQUAMOUS FINNGEN NA 2022-01-24 Papulosquamous disorders integumentary system disease Integumentary System Disease
rs72801474 3618 0.000587 0.18522 1.20348317730455 259835 FINNGEN_R6_G6_POLYOTHUNS FINNGEN NA 2022-01-24 "Other and unspecified polyneuropathies, also in other diseases" nervous system disease Nervous System Disease
rs72801474 3618 0.00318 0.39626 1.48625569380069 259905 FINNGEN_R6_GIANT_CELL_TEMP_ARTERITIS FINNGEN NA 2022-01-24 Giant cell arteritis with polymyalgia rheumatica cardiovascular disease Cardiovascular Disease
rs72801474 3618 3.67e-05 -0.10174 0.903264369877355 165842 FINNGEN_R6_FG_DISVEINLYMPH FINNGEN NA 2022-01-24 "Diseases of veins, lymphatic vessels and lymph nodes, not elsewhere classified (FINNGEN)" cardiovascular disease Cardiovascular Disease
rs72801474 3618 0.000702 -0.05672 0.94485859273749 260405 FINNGEN_R6_RX_ANTIHYP FINNGEN NA 2022-01-24 Antihypertensive medication - note that there are other indications cardiovascular disease Cardiovascular Disease
rs72801474 3618 0.000704 -0.10315 0.901991664583915 260405 FINNGEN_R6_H8_INNER FINNGEN NA 2022-01-24 Diseases of inner ear disease of ear Disease Of Ear
rs72801474 3618 0.00174 0.37222 1.45095215565694 260405 FINNGEN_R6_Q17_OTHER_CONGEN_MALFO_DIGES_SYSTEM1 FINNGEN NA 2022-01-24 Other congenital malformations of the digestive system genetic, familial or congenital disease Genetic, Familial Or Congenital Disease
rs72801474 3618 0.00399 0.65966 1.93413461682666 260405 FINNGEN_R6_HYPOTE_DRUGS FINNGEN NA 2022-01-24 Hypotension due to drugs cardiovascular disease Cardiovascular Disease
rs72801474 3618 6.6e-05 0.00153715 1.00153833202063 484598 GCST90038681 GCST PMID:33959723 2021-04-08 Psoriasis integumentary system disease Integumentary System Disease
rs72801474 3618 0.004337 0.0856 1.08937049294669 40266 GCST004132 GCST PMID:28067908 2017-01-09 Crohn's disease gastrointestinal disease Gastrointestinal Disease
rs72801474 3618 0.000275 0.15695 1.16993711558269 257944 FINNGEN_R6_L12_PSORIASIS FINNGEN NA 2022-01-24 Psoriasis integumentary system disease Integumentary System Disease
rs72801474 3618 0.00409 0.14322 1.15398365014469 260405 FINNGEN_R6_G6_POLYNEU FINNGEN NA 2022-01-24 Polyneuropathies and other disorders of the peripheral nervous system nervous system disease Nervous System Disease
rs72801474 3618 0.00102 0.28259 1.32656116022876 87023 FINNGEN_R6_N14_SPERMATOCELE FINNGEN NA 2022-01-24 Spermatocele reproductive system or breast disease Reproductive System Or Breast Disease
rs72801474 3618 9.7e-15 -0.012064 0.988008478295835 484598 GCST90038595 GCST PMID:33959723 2021-04-08 Cardiovascular disease cardiovascular disease Cardiovascular Disease
rs72801474 3618 0.002357 -0.0831 0.920259116707005 105248 GCST010723 GCST PMID:32843070 2020-08-26 Early age-related macular degeneration disease of visual system Disease Of Visual System
rs72801474 3618 0.00281 0.30434 1.35572992591217 232566 FINNGEN_R6_K11_PANCOTH FINNGEN NA 2022-01-24 Other diseases of pancreas pancreas disease Pancreas Disease
rs72801474 3618 0.00376 -0.41518 0.660221430151327 254107 FINNGEN_R6_L12_OTHACUSKINSUNNAS FINNGEN NA 2022-01-24 Other and unspecified acute skin changes due to ultraviolet radiation integumentary system disease Integumentary System Disease
rs72801474 3618 0.00052 0.00290501 1.00290923363046 484598 GCST90038602 GCST PMID:33959723 2021-04-08 Hematological or dermatological disease integumentary system disease Integumentary System Disease
rs72801474 3618 0.00279 -0.04798 0.953152849943874 260405 FINNGEN_R6_H8_EAR FINNGEN NA 2022-01-24 Diseases of the ear and mastoid process disease of ear Disease Of Ear
rs72801474 3618 0.0033 0.39423 1.48324165502668 253884 FINNGEN_R6_M13_TEMPARTERIT FINNGEN NA 2022-01-24 Temporal arteritis cardiovascular disease Cardiovascular Disease
rs72801474 3618 0.00127 0.50837 1.66257898135271 260405 FINNGEN_R6_AB1_HIV FINNGEN NA 2022-01-24 Human immunodeficiency virus [HIV] disease infectious disease Infectious Disease
rs72801474 3618 0.00477 0.85332 2.34742738801762 257977 FINNGEN_R6_Q17_OTHER_CONGEN_MALFO_HEART FINNGEN NA 2022-01-24 Other congenital malformations of heart cardiovascular disease Cardiovascular Disease
rs72801474 3618 1.8e-10 -0.00929852 0.990744577552499 484598 GCST90038604 GCST PMID:33959723 2021-04-08 Hypertension cardiovascular disease Cardiovascular Disease
rs72801474 3618 0.0042 0.0089 1.00893972275673 35373 GCST90016599 GCST PMID:33686288 2021-03-08 Anorexia nervosa vs autism spectrum disorder (ordinary least squares (OLS)) nervous system disease Nervous System Disease
rs72801474 3618 0.0032 -0.011 0.989060278775369 37344 GCST90016605 GCST PMID:33686288 2021-03-08 Bipolar disorder vs anorexia nervosa (ordinary least squares (OLS)) nervous system disease Nervous System Disease
rs72801474 3618 0.003042 -0.0491 0.952085916346282 446696 GCST006906 GCST PMID:29531354 2018-03-12 Stroke cardiovascular disease Cardiovascular Disease
rs72801474 3618 0.00399 -0.23232 0.792692421141737 192496 FINNGEN_R6_R18_FAECAL_INCONTINENCE FINNGEN NA 2022-01-24 Faecal incontinence gastrointestinal disease Gastrointestinal Disease
rs72801474 3618 6e-06 0.49046 1.6330672581421 259272 FINNGEN_R6_K11_OTHPERITON FINNGEN NA 2022-01-24 Other diseases of peritoneum gastrointestinal disease Gastrointestinal Disease
rs72801474 3618 0.00432 0.6197 1.85837044707719 240274 FINNGEN_R6_K11_OTHAPPEND FINNGEN NA 2022-01-24 Other diseases of appendix gastrointestinal disease Gastrointestinal Disease
rs72801474 3618 0.000751 0.80976 2.24736855349424 260182 FINNGEN_R6_AB1_HIV_NOS FINNGEN NA 2022-01-24 Unspecified human immunodeficiency virus [HIV] disease infectious disease Infectious Disease
rs72801474 3618 0.00086 0.0013999 1.0014008803174 484598 GCST90038687 GCST PMID:33959723 2021-04-08 Gout musculoskeletal or connective tissue disease Musculoskeletal Or Connective Tissue Disease
rs329118 3618 0.00014 0.03817 1.0389078321986 249793 FINNGEN_R6_KELA_DIAB_INSUL_EXMORE FINNGEN NA 2022-01-24 "Diabetes, insuline treatment (Kela reimbursement) (more control exclusions)" pancreas disease Pancreas Disease
rs329118 3618 0.000233 -0.0394 0.961366085792507 235230 FINNGEN_R6_E4_HYTHY_AI_STRICT FINNGEN NA 2022-01-24 "Hypothyroidism, strict autoimmune" endocrine system disease Endocrine System Disease
rs329118 3618 0.00262 0.05355 1.0550097409359 145101 FINNGEN_R6_Z21_SPECIAL_SCREEN_EXAM_INFECTIOUS_PARASITIC_DISEA FINNGEN NA 2022-01-24 Special screening examination for infectious and parasitic diseases infectious disease Infectious Disease
rs329118 3618 0.00291 -0.25768 0.772842502142298 141874 FINNGEN_R6_O15_BREAST_LACT_OTHER_DIS FINNGEN NA 2022-01-24 Other disorders of breast and lactation associated with childbirth reproductive system or breast disease Reproductive System Or Breast Disease
rs329118 3618 0.0039 -0.31294 0.731293788879912 259186 FINNGEN_R6_AB1_ATYPICAL_CNS_VIRUS FINNGEN NA 2022-01-24 Atypical virus infections of central nervous system infectious disease Infectious Disease
rs329118 3618 0.003145 -0.1964 0.821683495536527 3790 GCST90000256 GCST PMID:32558485 2020-06-17 Severe COVID-19 infection with respiratory failure (analysis II) infectious disease Infectious Disease
rs329118 3618 5.6e-05 0.034 1.03458460672812 15843 GCST90016625 GCST PMID:33686288 2021-03-08 Ulcerative colitis vs rheumatoid arthritis (ordinary least squares (OLS)) gastrointestinal disease Gastrointestinal Disease
rs329118 3618 0.00292 0.13175 1.14082307784408 216273 FINNGEN_R6_E4_DM2NEU FINNGEN NA 2022-01-24 Type 2 diabetes with neurological complications urinary system disease Urinary System Disease
rs329118 3618 0.00023 -0.000646798 0.999353411128736 484598 GCST90038689 GCST PMID:33959723 2021-04-08 Atrial fibrillation cardiovascular disease Cardiovascular Disease
rs329118 3618 0.0035 0.026 1.02634094847344 14831 GCST90016610 GCST PMID:33686288 2021-03-08 Crohn's disease vs rheumatoid arthritis (ordinary least squares (OLS)) gastrointestinal disease Gastrointestinal Disease
rs329118 3618 0.000335 -0.04583 0.955204333125425 98164 FINNGEN_R6_HYPOTHY_LEVOTHY FINNGEN NA 2022-01-24 "Hypothyroidism, levothyroxin purchases" endocrine system disease Endocrine System Disease
rs329118 3618 6.01e-07 -0.04607 0.95497511159316 260405 FINNGEN_R6_E4_THYROID FINNGEN NA 2022-01-24 Disorders of the thyroid gland endocrine system disease Endocrine System Disease
rs329118 3618 0.00427218708969352 -0.00650194087753437 NA 330759 GCST90012115 GCST PMID:32986727 2020-09-28 Age-related hearing impairment (MTAG) nervous system disease Nervous System Disease
rs329118 3618 7.99e-05 0.0361 1.03675951725902 260405 FINNGEN_R6_E4_DIABETES FINNGEN NA 2022-01-24 Diabetes mellitus pancreas disease Pancreas Disease
rs329118 3618 0.000138 -0.03811 0.962607048291901 260405 FINNGEN_R6_E4_HYTHY_AI_STRICT_PURCH FINNGEN NA 2022-01-24 "Hypothyroidism, strict autoimmune, 3 medication purchases required" endocrine system disease Endocrine System Disease
rs329118 3618 0.00247 0.12103 1.1286587716226 137692 FINNGEN_R6_O15_EXIST_HYPERT_COMPLIC FINNGEN NA 2022-01-24 "Pre-existing hypertension complicating pregnancy, childbirth and the puerperium" pregnancy or perinatal disease Pregnancy Or Perinatal Disease
rs329118 3618 0.00171 0.12866 1.13730337527455 216474 FINNGEN_R6_E4_DM2PERIPH FINNGEN NA 2022-01-24 Type 2 diabetes with peripheral circulatory complications cardiovascular disease Cardiovascular Disease
rs329118 3618 0.000335 -0.04583 0.955204333125425 98164 FINNGEN_R6_HYPOTHY_PURCHASE FINNGEN NA 2022-01-24 Hypothyroidism and >3 levothyroxin purchases endocrine system disease Endocrine System Disease
rs329118 3618 2.81e-05 0.03804 1.03877278295881 260405 FINNGEN_R6_DIABETES_FG FINNGEN NA 2022-01-24 "Diabetes, varying definitions" pancreas disease Pancreas Disease
rs329118 3618 8.5e-05 0.031 1.03148550388652 659316 GCST006867 GCST PMID:30054458 2018-07-27 Type 2 diabetes pancreas disease Pancreas Disease
rs329118 3618 0.000376 -0.04534 0.955672497939669 98381 FINNGEN_R6_HYPOTHYROIDISM FINNGEN NA 2022-01-24 Hypothyroidism (congenital or acquired) endocrine system disease Endocrine System Disease
rs329118 3618 0.00442 0.11675 1.12383843495892 232886 FINNGEN_R6_K11_BILIAOTH FINNGEN NA 2022-01-24 Other diseases of biliary tract gastrointestinal disease Gastrointestinal Disease
rs329118 3618 7.721e-05 0.0627 1.06470737910095 70127 GCST005413 GCST PMID:29358691 2018-01-22 Type 2 diabetes pancreas disease Pancreas Disease
rs329118 3618 3.1e-06 0.00201297 1.00201499738424 484598 GCST90038633 GCST PMID:33959723 2021-04-08 Diabetes pancreas disease Pancreas Disease
rs329118 3618 2.75e-05 0.04011 1.04092526967469 249334 FINNGEN_R6_DM_OTHER_WIDE FINNGEN NA 2022-01-24 "Other diabetes, wide definition" pancreas disease Pancreas Disease
rs329118 3618 3.41e-05 -0.04134 0.959502843515453 254846 FINNGEN_R6_E4_HYTHYNAS FINNGEN NA 2022-01-24 "Hypothyroidism,  other/unspecified" endocrine system disease Endocrine System Disease
rs329118 3618 0.00193 -0.11868 0.888091944718802 230309 FINNGEN_R6_F5_MOODOTH FINNGEN NA 2022-01-24 Other and unspecidied mood [affective] disorders nervous system disease Nervous System Disease
rs329118 3618 0.0044 0.000431521 1.00043161411858 484598 GCST90038666 GCST PMID:33959723 2021-04-08 Other renal or kidney problem urinary system disease Urinary System Disease
rs12520112 3618 0.000244 -0.04872 0.952447777743805 260405 FINNGEN_R6_G6_OTHNEU FINNGEN NA 2022-01-24 Other neurological diseases nervous system disease Nervous System Disease
rs12520112 3618 0.00046 4.94808311943929 140.904607580668 426795 GCST006980 GCST PMID:30598549 2018-12-31 Fractures musculoskeletal or connective tissue disease Musculoskeletal Or Connective Tissue Disease
rs12520112 3618 0.0039 0.2789 1.32167516974397 231572 FINNGEN_R6_G6_TRIOTHUNS FINNGEN NA 2022-01-24 Other and unspecified trigeminal disorders nervous system disease Nervous System Disease
rs12520112 3618 0.00377 -0.02658 0.973770139108259 229974 FINNGEN_R6_I9_VHD FINNGEN NA 2022-01-24 Valvular heart disease including rheumatic fever cardiovascular disease Cardiovascular Disease
rs12520112 3618 0.00124 -0.09958 0.905217529569369 135546 FINNGEN_R6_N14_INFLUTH FINNGEN NA 2022-01-24 Inflammatory disease of uterus reproductive system or breast disease Reproductive System Or Breast Disease
rs12520112 3618 0.00370278 -0.0294998 0.970931071827389 113006 GCST004695 GCST PMID:28604731 2017-06-12 Insomnia complaints nervous system disease Nervous System Disease
rs12520112 3618 0.00254 -0.44557 0.640459110277107 253464 FINNGEN_R6_M13_HTROMBMICROANG FINNGEN NA 2022-01-24 Thrombotic microangiopathy urinary system disease Urinary System Disease
rs12520112 3618 0.00329 -0.05613 0.94541622379219 216069 FINNGEN_R6_G6_EPLEPSY FINNGEN NA 2022-01-24 Epilepsy nervous system disease Nervous System Disease
rs12520112 3618 0.00267 -0.04831 0.952838361396857 250954 FINNGEN_R6_I9_TIA FINNGEN NA 2022-01-24 Transient ischemic attack cardiovascular disease Cardiovascular Disease
rs12520112 3618 0.00206 0.13904 1.14917006588692 234638 FINNGEN_R6_H8_HL_NAS FINNGEN NA 2022-01-24 Other specified/unspecified hearing loss nervous system disease Nervous System Disease
rs12520112 3618 0.00185 -0.24625 0.781726768802279 245378 FINNGEN_R6_H8_EUSTNAS FINNGEN NA 2022-01-24 Other disorders of Eustachian tube disease of ear Disease Of Ear
rs12520112 3618 0.0041 -0.000582918 0.99941725186369 484598 GCST90038663 GCST PMID:33959723 2021-04-08 Drug allergy or anaphylactic reaction immune system disease Immune System Disease
rs12520112 3618 0.00493 -0.04213 0.958745135603109 173678 FINNGEN_R6_ST19_CONCUSSION FINNGEN NA 2022-01-24 Concussion nervous system disease Nervous System Disease
rs12520112 3618 0.00206 -0.04936 0.951838406185747 255347 FINNGEN_R6_G6_TIA FINNGEN NA 2022-01-24 Transient ischemic attack cardiovascular disease Cardiovascular Disease
rs12520112 3618 0.00287 -0.04781 0.953314899702204 206041 FINNGEN_R6_M13_SPONDYLOSIS FINNGEN NA 2022-01-24 Spondylosis musculoskeletal or connective tissue disease Musculoskeletal Or Connective Tissue Disease
rs12520112 3618 0.0037 -0.19733 0.820919685112577 198253 FINNGEN_R6_M13_MUSCLEDISNAS FINNGEN NA 2022-01-24 Other specified disorders of muscle musculoskeletal or connective tissue disease Musculoskeletal Or Connective Tissue Disease
rs12520112 3618 0.002436 0.039301 1.04008350167259 1348701 GCST011074 GCST PMID:32404885 2020-05-13 COVID-19 (RELEASE 5) infectious disease Infectious Disease
rs77010315 3618 0.00445 0.44988 1.56812399931931 252427 FINNGEN_R6_PRIM_COXARTHROSIS FINNGEN NA 2022-01-24 "Primary coxarthrosis, bilateral" musculoskeletal or connective tissue disease Musculoskeletal Or Connective Tissue Disease
rs6882076 3618 0.00305 0.09179 1.09613460964133 234687 FINNGEN_R6_K11_PERIODON_CHRON FINNGEN NA 2022-01-24 Chronic periodontitis gastrointestinal disease Gastrointestinal Disease
rs6882076 3618 0.000941 0.29162 1.33859425516358 246904 FINNGEN_R6_L12_LOCALDCONNECTISSUEOTH FINNGEN NA 2022-01-24 Other localized connective tissue disorders musculoskeletal or connective tissue disease Musculoskeletal Or Connective Tissue Disease
rs6882076 3618 0.0029 0.0214418 1.02167332721938 547261 GCST005195 GCST PMID:29212778 2017-12-06 Coronary artery disease cardiovascular disease Cardiovascular Disease
rs6882076 3618 5.68e-06 0.05524 1.05679421485382 251596 FINNGEN_R6_E4_LIPOPROT FINNGEN NA 2022-01-24 Disorders of lipoprotein metabolism and other lipidaemias genetic, familial or congenital disease Genetic, Familial Or Congenital Disease
rs6882076 3618 0.000408 -0.04069 0.960126723102638 255750 FINNGEN_R6_CHOLELITH_BROAD FINNGEN NA 2022-01-24 "Cholelithiasis, broad definition with cholecystitis" gastrointestinal disease Gastrointestinal Disease
rs6882076 3618 0.000188 -0.0437 0.957241086727523 254733 FINNGEN_R6_K11_CHOLELITH FINNGEN NA 2022-01-24 Cholelithiasis gastrointestinal disease Gastrointestinal Disease
rs6882076 3618 0.000461 -0.0758 0.927001588338254 255054 FINNGEN_R6_K11_ULCER FINNGEN NA 2022-01-24 Ulcerative colitis gastrointestinal disease Gastrointestinal Disease
rs6882076 3618 9.69e-05 -0.10697 0.898552629164836 259929 FINNGEN_R6_K11_UC_STRICT FINNGEN NA 2022-01-24 "Ulcerative colitis (strict definition, require KELA)" gastrointestinal disease Gastrointestinal Disease
rs6882076 3618 0.000343 -0.09221 0.911913627574197 260405 FINNGEN_R6_K11_KELAUC FINNGEN NA 2022-01-24 "UC patients in KELA-register ( KELA 208 prior to 1994, or ICD K51)" gastrointestinal disease Gastrointestinal Disease
rs6882076 3618 2.8e-07 0.00472829 1.00473948600219 484598 GCST90038595 GCST PMID:33959723 2021-04-08 Cardiovascular disease cardiovascular disease Cardiovascular Disease
rs6882076 3618 0.0013 0.000698712 1.00069895615609 484598 GCST90038681 GCST PMID:33959723 2021-04-08 Psoriasis integumentary system disease Integumentary System Disease
rs6882076 3618 0.000971 -0.03454 0.966049696925764 260405 FINNGEN_R6_K11_GALLBILPANC FINNGEN NA 2022-01-24 "Disorders of gallbladder, biliary tract and pancreas" pancreas disease Pancreas Disease
rs6882076 3618 0.00309 0.06357 1.06563407757615 257944 FINNGEN_R6_L12_PSORIASIS FINNGEN NA 2022-01-24 Psoriasis integumentary system disease Integumentary System Disease
rs6882076 3618 7.82e-05 -0.11077 0.89514460851423 259788 FINNGEN_R6_K11_UC_STRICT2 FINNGEN NA 2022-01-24 "Ulcerative colitis (strict definition, require KELA, min 2 HDR)" gastrointestinal disease Gastrointestinal Disease
rs6882076 3618 0.0028 -0.000581718 0.999418451165112 484598 GCST90038683 GCST PMID:33959723 2021-04-08 Inflammatory bowel disease gastrointestinal disease Gastrointestinal Disease
rs6882076 3618 1.182e-05 -0.0723 0.930251778412166 40266 GCST004132 GCST PMID:28067908 2017-01-09 Crohn's disease gastrointestinal disease Gastrointestinal Disease
rs6882076 3618 9.544e-05 -0.0499 0.95132455219947 59957 GCST004131 GCST PMID:28067908 2017-01-09 Inflammatory bowel disease gastrointestinal disease Gastrointestinal Disease
rs6882076 3618 0.00463 -0.02881 0.971601051130031 260405 FINNGEN_R6_AB1_INTESTINAL_INFECTIONS FINNGEN NA 2022-01-24 Intestinal infectious diseases infectious disease Infectious Disease
rs6882076 3618 0.00136 -0.07254 0.930028544774455 254752 FINNGEN_R6_K11_KELAIBD FINNGEN NA 2022-01-24 IBD patients in KELA-register gastrointestinal disease Gastrointestinal Disease
rs6882076 3618 0.00323 0.07283 1.07554767826685 236143 FINNGEN_R6_K11_DISORD_TEETH FINNGEN NA 2022-01-24 Other disorders of teeth and supporting structures gastrointestinal disease Gastrointestinal Disease
rs6882076 3618 0.0013 -0.09541 0.90900016798745 252473 FINNGEN_R6_K11_UC_NOCD FINNGEN NA 2022-01-24 "Ulcerative colitis (strict definition, all Crohn cases excluded)" gastrointestinal disease Gastrointestinal Disease
rs6882076 3618 0.00241 -0.09028 0.913675320362111 252434 FINNGEN_R6_ULCERNAS FINNGEN NA 2022-01-24 "Ulcerative colitis, NAS" gastrointestinal disease Gastrointestinal Disease
rs6882076 3618 0.00166 0.11822 1.12549169230475 250490 FINNGEN_R6_F5_MENTORG FINNGEN NA 2022-01-24 Other mental disorders due to brain damage and dysfunction and to physical disease nervous system disease Nervous System Disease
rs6882076 3618 0.000736 -0.07923 0.923827419701447 254316 FINNGEN_R6_K11_IBD_STRICT FINNGEN NA 2022-01-24 "Inflammatory bowel disease, strict (require KELA)" gastrointestinal disease Gastrointestinal Disease
rs6882076 3618 0.000205 0.05817 1.05989516257331 260405 FINNGEN_R6_F5_ORGANIC FINNGEN NA 2022-01-24 "Organic, including symptomatic, mental disorders" nervous system disease Nervous System Disease
rs6882076 3618 0.0045 -0.025 0.975309912028333 14831 GCST90016610 GCST PMID:33686288 2021-03-08 Crohn's disease vs rheumatoid arthritis (ordinary least squares (OLS)) gastrointestinal disease Gastrointestinal Disease
rs6882076 3618 0.00155 -0.05988 0.941877552109255 260405 FINNGEN_R6_K11_IBD FINNGEN NA 2022-01-24 Inflammatory bowel disease gastrointestinal disease Gastrointestinal Disease
rs6882076 3618 0.000901 0.14484 1.1558546187333 254383 FINNGEN_R6_GE_MODE FINNGEN NA 2022-01-24 "Generalized epilepsy, mode (most common among epilepsy diagnosis)" nervous system disease Nervous System Disease
rs6882076 3618 0.0049 0.00117228 1.00117296738878 484598 GCST90038679 GCST PMID:33959723 2021-04-08 Dermatologic disease integumentary system disease Integumentary System Disease
rs6882076 3618 0.000989 0.0319 1.032414258717 260405 FINNGEN_R6_K11_ORAL FINNGEN NA 2022-01-24 "Diseases of oral cavity, salivary glands and jaws" gastrointestinal disease Gastrointestinal Disease
rs6882076 3618 0.00088 0.04829 1.04947495893641 244540 FINNGEN_R6_E4_HYPERCHOL FINNGEN NA 2022-01-24 Pure hypercholesterolaemia genetic, familial or congenital disease Genetic, Familial Or Congenital Disease
rs6882076 3618 0.00446 0.13892 1.1490321737527 253278 FINNGEN_R6_L12_PSORI_NAS FINNGEN NA 2022-01-24 Other and unspecified psoriasis integumentary system disease Integumentary System Disease
rs6882076 3618 0.0039 -0.000468442 0.999531667701823 484598 GCST90038644 GCST PMID:33959723 2021-04-08 Chronic or degenerative neurological problem nervous system disease Nervous System Disease
rs6882076 3618 0.00259 0.016 1.01612868540609 296525 GCST005194 GCST PMID:29212778 2017-12-06 Coronary artery disease cardiovascular disease Cardiovascular Disease
rs72812818 3618 0.00464 0.3526 1.42276192482754 241337 FINNGEN_R6_I9_THROMBICV FINNGEN NA 2022-01-24 Nonpyogenic thrombosis of intracranial venous system cardiovascular disease Cardiovascular Disease
rs72812818 3618 0.0044 0.000468292 1.00046840166582 484598 GCST90038639 GCST PMID:33959723 2021-04-08 Neurological injury nervous system disease Nervous System Disease
rs72812818 3618 0.00368 0.29888 1.34834781202697 260405 FINNGEN_R6_RESP_ILL_DIS_CLASS_ELSEWHERE FINNGEN NA 2022-01-24 Respiratory disorders in diseases classified elsewhere respiratory or thoracic disease Respiratory Or Thoracic Disease
rs72812818 3618 2e-04 -0.00367026 0.996336467171561 484598 GCST90038595 GCST PMID:33959723 2021-04-08 Cardiovascular disease cardiovascular disease Cardiovascular Disease
rs72812818 3618 0.001186 -0.0274 0.972971974886245 977323 GCST009541 GCST PMID:31919418 2020-01-09 Heart failure cardiovascular disease Cardiovascular Disease
rs72812818 3618 0.0031 0.000700635 1.00070088050203 484598 GCST90038620 GCST PMID:33959723 2021-04-08 Stomach disorder gastrointestinal disease Gastrointestinal Disease
rs72812818 3618 0.0035 0.02803 1.02842653675474 249334 FINNGEN_R6_DM_OTHER_WIDE FINNGEN NA 2022-01-24 "Other diabetes, wide definition" pancreas disease Pancreas Disease
rs72812818 3618 0.00275 0.0273 1.02767605934049 260405 FINNGEN_R6_DIABETES_FG FINNGEN NA 2022-01-24 "Diabetes, varying definitions" pancreas disease Pancreas Disease
rs72812818 3618 4.1e-05 -0.00372569 0.996281241771772 484598 GCST90038604 GCST PMID:33959723 2021-04-08 Hypertension cardiovascular disease Cardiovascular Disease
rs72812818 3618 0.0037 -0.000549609 0.99945054200736 484598 GCST90038689 GCST PMID:33959723 2021-04-08 Atrial fibrillation cardiovascular disease Cardiovascular Disease
rs72812818 3618 0.00024 0.00168747 1.0016888945787 484598 GCST90038633 GCST PMID:33959723 2021-04-08 Diabetes pancreas disease Pancreas Disease
rs72812818 3618 0.002728 -0.0406 0.960213138396348 59957 GCST004131 GCST PMID:28067908 2017-01-09 Inflammatory bowel disease gastrointestinal disease Gastrointestinal Disease
rs72812818 3618 0.00099 -0.04478 0.956207824415939 164491 FINNGEN_R6_I9_AF FINNGEN NA 2022-01-24 Atrial fibrillation and flutter cardiovascular disease Cardiovascular Disease
rs72812818 3618 3.55e-05 0.14085 1.15125194724043 226852 FINNGEN_R6_K11_OTHDISOES FINNGEN NA 2022-01-24 Other diseases of oesophagus gastrointestinal disease Gastrointestinal Disease
rs72812818 3618 2.611e-11 -0.048 0.953133787077505 1030836 GCST006414 GCST PMID:30061737 2018-07-30 Atrial fibrillation cardiovascular disease Cardiovascular Disease
rs72812818 3618 0.0003324 -0.0631 0.938849584036325 40266 GCST004132 GCST PMID:28067908 2017-01-09 Crohn's disease gastrointestinal disease Gastrointestinal Disease
rs72812818 3618 0.00299 -0.02931 0.971115372034358 203871 FINNGEN_R6_FG_HYPERTENSION FINNGEN NA 2022-01-24 Hypertensive diseases (excluding secondary) cardiovascular disease Cardiovascular Disease
rs72812818 3618 0.00208 0.02827 1.02867338874462 260405 FINNGEN_R6_E4_DIABETES FINNGEN NA 2022-01-24 Diabetes mellitus pancreas disease Pancreas Disease
rs72812818 3618 6.58e-08 0.0902 1.0943931404469 92512 FINNGEN_R6_N14_FEMGENPROL FINNGEN NA 2022-01-24 Female genital prolapse reproductive system or breast disease Reproductive System Or Breast Disease
rs72812818 3618 0.00481 0.18109 1.19852304151306 231810 FINNGEN_R6_G6_MERALGIA FINNGEN NA 2022-01-24 Meralgia paraesthetica nervous system disease Nervous System Disease
rs72812818 3618 0.0039 0.000552008 1.00055216038445 484598 GCST90038625 GCST PMID:33959723 2021-04-08 Gastric or stomach ulcers gastrointestinal disease Gastrointestinal Disease
rs9379084 3618 6.89e-07 -0.07878 0.924243235591871 249793 FINNGEN_R6_KELA_DIAB_INSUL_EXMORE FINNGEN NA 2022-01-24 "Diabetes, insuline treatment (Kela reimbursement) (more control exclusions)" pancreas disease Pancreas Disease
rs9379084 3618 0.00291 0.25632 1.29216615495744 251064 FINNGEN_R6_I9_VASCSYND FINNGEN NA 2022-01-24 Vascular syndromes of brain in cerebrovascular disorders cardiovascular disease Cardiovascular Disease
rs9379084 3618 1.1e-05 -0.00482696 0.995184671049692 484598 GCST90038616 GCST PMID:33959723 2021-04-08 Asthma respiratory or thoracic disease Respiratory Or Thoracic Disease
rs9379084 3618 0.00377 0.03061 1.03108330297428 260405 FINNGEN_R6_PULM_INFECTIONS FINNGEN NA 2022-01-24 COPD/asthma/ILD related infections infectious disease Infectious Disease
rs9379084 3618 0.00156 0.07319 1.07593494513488 260405 FINNGEN_R6_I9_VTE FINNGEN NA 2022-01-24 Venous thromboembolism cardiovascular disease Cardiovascular Disease
rs9379084 3618 0.00225 -0.29978 0.740981218619384 260405 FINNGEN_R6_H7_GLAUCOMA_OPER FINNGEN NA 2022-01-24 Glucoma-related operations disease of visual system Disease Of Visual System
rs9379084 3618 8.3e-11 -0.00638879 0.993631574926672 484598 GCST90038599 GCST PMID:33959723 2021-04-08 Diabetes or endocrine disease pancreas disease Pancreas Disease
rs9379084 3618 0.001824 0.0384983369177678 1.039249 639221 GCST011365 GCST PMID:33532862 2021-02-03 Myocardial infarction cardiovascular disease Cardiovascular Disease
rs9379084 3618 1.601e-12 -0.0935 0.910738017426199 298957 GCST007517 GCST PMID:29632382 2018-04-09 Type 2 diabetes pancreas disease Pancreas Disease
rs9379084 3618 4.04298647995586e-06 -0.0484992270530138 0.952658075659739 408422 GCST90014325 GCST PMID:34103634 2021-06-08 Asthma respiratory or thoracic disease Respiratory Or Thoracic Disease
rs9379084 3618 7.6e-09 -0.08757 0.916154738574546 249334 FINNGEN_R6_DM_OTHER_WIDE FINNGEN NA 2022-01-24 "Other diabetes, wide definition" pancreas disease Pancreas Disease
rs9379084 3618 2.51e-07 -0.07416 0.928523118256636 260405 FINNGEN_R6_DIABETES_FG FINNGEN NA 2022-01-24 "Diabetes, varying definitions" pancreas disease Pancreas Disease
rs9379084 3618 0.00363 0.09902 1.10408838110569 204071 FINNGEN_R6_J10_PERITONSABSC FINNGEN NA 2022-01-24 Peritonsillar abscess infectious disease Infectious Disease
rs9379084 3618 0.00247 -0.2792 0.756388610364194 251604 FINNGEN_R6_E4_HYPOPARA FINNGEN NA 2022-01-24 Hypoparathyroidism endocrine system disease Endocrine System Disease
rs9379084 3618 0.0036 0.0014192 1.0014202075409 484598 GCST90038610 GCST PMID:33959723 2021-04-08 Myocardial infarction cardiovascular disease Cardiovascular Disease
rs9379084 3618 0.0018 -0.000992279 0.999008213146011 484598 GCST90038632 GCST PMID:33959723 2021-04-08 Bladder problem (not cancer) urinary system disease Urinary System Disease
rs9379084 3618 0.0021 0.0534783531123129 1.05493415547924 471717 GCST011364 GCST PMID:33532862 2021-02-03 Myocardial infarction cardiovascular disease Cardiovascular Disease
rs9379084 3618 0.00377 0.03061 1.03108330297428 260405 FINNGEN_R6_COPD_ASTHMA_INFECTIONS FINNGEN NA 2022-01-24 COPD/asthma related infections infectious disease Infectious Disease
rs9379084 3618 0.00304 -0.07812 0.924853437471832 249745 FINNGEN_R6_H7_EYELIDDIS FINNGEN NA 2022-01-24 Other disorders of eyelid disease of visual system Disease Of Visual System
rs9379084 3618 0.0021 -0.000822664 0.999177674295254 484598 GCST90038634 GCST PMID:33959723 2021-04-08 Type 2 diabetes pancreas disease Pancreas Disease
rs9379084 3618 7.89e-05 0.53954 1.71521768055394 253637 FINNGEN_R6_M13_WEGENER FINNGEN NA 2022-01-24 Wegener granulomatosis cardiovascular disease Cardiovascular Disease
rs9379084 3618 0.00456 0.4885 1.62986958106336 260405 FINNGEN_R6_K11_MAXIL_MOLAR_FAILED_ERUPT_OBSTRUCTION_TOOTH FINNGEN NA 2022-01-24 Maxillary molar that has failed to erupt because of obstruction by another tooth gastrointestinal disease Gastrointestinal Disease
rs9379084 3618 3.1e-07 -0.07415 0.928532403534245 260405 FINNGEN_R6_E4_DIABETES FINNGEN NA 2022-01-24 Diabetes mellitus pancreas disease Pancreas Disease
rs9379084 3618 0.00447 0.09414 1.09871355504799 259145 FINNGEN_R6_R18_VOICE_DISTU FINNGEN NA 2022-01-24 Voice disturbances respiratory or thoracic disease Respiratory Or Thoracic Disease
rs9379084 3618 0.00309 0.254 1.2891718042678 245224 FINNGEN_R6_G6_VASCSYND FINNGEN NA 2022-01-24 Vascular syndromes of brain in cerebrovascular disorders cardiovascular disease Cardiovascular Disease
rs9379084 3618 0.00376 0.41141 1.50894389674632 194550 FINNGEN_R6_M13_PATELLARTEND FINNGEN NA 2022-01-24 Patellar tendinitis musculoskeletal or connective tissue disease Musculoskeletal Or Connective Tissue Disease
rs9379084 3618 0.0035 0.00245162 1.0024546276777 484598 GCST90038605 GCST PMID:33959723 2021-04-08 Cardiac problem cardiovascular disease Cardiovascular Disease
rs9379084 3618 0.00151 0.20646 1.22931856049117 226961 FINNGEN_R6_I9_LYMPHADE FINNGEN NA 2022-01-24 Nonspesific lymphadenitis immune system disease Immune System Disease
rs9379084 3618 0.00137 0.28403 1.32847278433852 260405 FINNGEN_R6_Q17_OTHER_CONGEN_MALFO_DIGES_SYSTEM1 FINNGEN NA 2022-01-24 Other congenital malformations of the digestive system genetic, familial or congenital disease Genetic, Familial Or Congenital Disease
rs9379084 3618 0.000561 0.3506 1.41991924460567 231816 FINNGEN_R6_G6_MEDLEOTH FINNGEN NA 2022-01-24 Other lesions of median nerve nervous system disease Nervous System Disease
rs9379084 3618 0.00035 -0.00468577 0.995325191093176 484598 GCST90038604 GCST PMID:33959723 2021-04-08 Hypertension cardiovascular disease Cardiovascular Disease
rs9379084 3618 3.3e-19 -0.00624007 0.993779358803432 484598 GCST90038633 GCST PMID:33959723 2021-04-08 Diabetes pancreas disease Pancreas Disease
rs9379084 3618 1.469e-17 -0.0946 0.909736756401554 298957 GCST007518 GCST PMID:29632382 2018-04-09 Type 2 diabetes (adjusted for BMI) pancreas disease Pancreas Disease
rs2235215 3618 0.000659 0.07349 1.07625777404034 86744 FINNGEN_R6_N14_DYSPLACERVUT FINNGEN NA 2022-01-24 Dysplasia of cervi uteri reproductive system or breast disease Reproductive System Or Breast Disease
rs2235215 3618 0.00351 -0.16351 0.849158007379052 146950 FINNGEN_R6_OSTPOPATFRCTURE_POSTEMENO FINNGEN NA 2022-01-24 Postmenopausal osteoporosis with pathological fracture musculoskeletal or connective tissue disease Musculoskeletal Or Connective Tissue Disease
rs2235215 3618 0.0017 -0.0366950906736346 0.96397001399121 471717 GCST011364 GCST PMID:33532862 2021-02-03 Myocardial infarction cardiovascular disease Cardiovascular Disease
rs2235215 3618 0.0023 0.000503761 1.00050388790888 484598 GCST90038630 GCST PMID:33959723 2021-04-08 Urinary tract or kidney infection infectious disease Infectious Disease
rs2235215 3618 1.706e-05 -0.026 0.974335089608749 296525 GCST005194 GCST PMID:29212778 2017-12-06 Coronary artery disease cardiovascular disease Cardiovascular Disease
rs2235215 3618 0.00347 0.10041 1.10562413105437 85868 FINNGEN_R6_N14_ENDOMET_INFERT FINNGEN NA 2022-01-24 Endometriosis diagnosis and infertility diagnosis occurring together reproductive system or breast disease Reproductive System Or Breast Disease
rs2235215 3618 0.00297 -0.09916 0.905597800783153 138085 FINNGEN_R6_FG_OTH FINNGEN NA 2022-01-24 Other CVD (FINNGEN) cardiovascular disease Cardiovascular Disease
rs2235215 3618 0.003556 0.0738500054299984 1.07664530243505 212122 GCST90014054 GCST PMID:33482370 2021-01-19 Shoulder impingement musculoskeletal or connective tissue disease Musculoskeletal Or Connective Tissue Disease
rs2235215 3618 0.00364 -0.02159 0.978641395779911 260405 FINNGEN_R6_I9_OTHHEART FINNGEN NA 2022-01-24 Other heart diseases cardiovascular disease Cardiovascular Disease
rs2235215 3618 0.0023 -0.000613199 0.999386988968084 484598 GCST90038695 GCST PMID:33959723 2021-04-08 Appendicitis gastrointestinal disease Gastrointestinal Disease
rs2235215 3618 0.001832 -0.0248071691517238 0.975498 639221 GCST011365 GCST PMID:33532862 2021-02-03 Myocardial infarction cardiovascular disease Cardiovascular Disease
rs2235215 3618 0.00495 -0.07236 0.930195964979881 248565 FINNGEN_R6_I9_AORTANEUR FINNGEN NA 2022-01-24 Aortic aneurysm cardiovascular disease Cardiovascular Disease
rs2235215 3618 0.000279 0.09441 1.09901024775957 219326 FINNGEN_R6_K11_OTHILEUS FINNGEN NA 2022-01-24 "Other or unspecified ileus, impaction or obstruction" gastrointestinal disease Gastrointestinal Disease
rs2235215 3618 0.00437 -0.06976 0.932617621277816 134320 FINNGEN_R6_O15_HAEMORRH_EARLY_PREG FINNGEN NA 2022-01-24 Haemorrhage in early pregnancy pregnancy or perinatal disease Pregnancy Or Perinatal Disease
rs2235215 3618 0.00165 -0.37583 0.686719065360884 248885 FINNGEN_R6_H7_SCLERITIS FINNGEN NA 2022-01-24 Scleritis disease of visual system Disease Of Visual System
rs2235215 3618 0.0035 -0.000958015 0.999042443749862 484598 GCST90038610 GCST PMID:33959723 2021-04-08 Myocardial infarction cardiovascular disease Cardiovascular Disease
rs2235215 3618 1.7e-06 -0.0361172 0.96452724426554 547261 GCST005195 GCST PMID:29212778 2017-12-06 Coronary artery disease cardiovascular disease Cardiovascular Disease
rs2235215 3618 0.00262 -0.09516 0.909227446438069 259835 FINNGEN_R6_I9_HYPOTE FINNGEN NA 2022-01-24 Hypotension cardiovascular disease Cardiovascular Disease
rs2235215 3618 0.0043 -0.07459 0.928123939145446 177073 FINNGEN_R6_M13_HAMMERTOE FINNGEN NA 2022-01-24 Other hammer toe(s) (acquired) musculoskeletal or connective tissue disease Musculoskeletal Or Connective Tissue Disease
rs7756992 3618 0.000787 0.03 1.03045453395352 260405 FINNGEN_R6_I9_HYPERTENSION FINNGEN NA 2022-01-24 Hypertensive diseases cardiovascular disease Cardiovascular Disease
rs7756992 3618 5.82e-06 0.08585 1.08964286961559 138100 FINNGEN_R6_O15_PREG_DM FINNGEN NA 2022-01-24 Diabetes mellitus in pregnancy pregnancy or perinatal disease Pregnancy Or Perinatal Disease
rs7756992 3618 0.00345 0.05723 1.05889932923548 242769 FINNGEN_R6_ATOPIC_STRICT_REIMB FINNGEN NA 2022-01-24 "Atopic dermatitis, strict definition with reimbursement" integumentary system disease Integumentary System Disease
rs7756992 3618 0.00101 0.08305 1.08659613699687 217292 FINNGEN_R6_DM_NEPHROPATHY_EXMORE FINNGEN NA 2022-01-24 Diabetic nephropathy (more control exclusions) urinary system disease Urinary System Disease
rs7756992 3618 0.0049 0.11021 1.11651251346932 216765 FINNGEN_R6_E4_DM2REN FINNGEN NA 2022-01-24 Type 2 diabetes with renal complications urinary system disease Urinary System Disease
rs7756992 3618 1.9e-35 0.00601976 1.00603791516686 484598 GCST90038633 GCST PMID:33959723 2021-04-08 Diabetes pancreas disease Pancreas Disease
rs7756992 3618 1.52e-05 0.06877 1.07118980715756 253168 FINNGEN_R6_DM_RETINA_PROLIF FINNGEN NA 2022-01-24 Proliferative diabetic retinopathy disease of visual system Disease Of Visual System
rs7756992 3618 0.00108 0.03486 1.03547473218899 260405 FINNGEN_R6_L12_DERMATITISECZEMA FINNGEN NA 2022-01-24 Dermatitis and eczema integumentary system disease Integumentary System Disease
rs7756992 3618 0.00158 0.02321 1.02348144808513 260405 FINNGEN_R6_L12_SKIN FINNGEN NA 2022-01-24 Diseases of the skin and subcutaneous tissue integumentary system disease Integumentary System Disease
rs7756992 3618 0.000843 0.02986 1.03031028041675 260360 FINNGEN_R6_I9_HYPTENS FINNGEN NA 2022-01-24 Hypertension cardiovascular disease Cardiovascular Disease
rs7756992 3618 2.3e-34 0.12822 1.13680307186425 249793 FINNGEN_R6_KELA_DIAB_INSUL_EXMORE FINNGEN NA 2022-01-24 "Diabetes, insuline treatment (Kela reimbursement) (more control exclusions)" pancreas disease Pancreas Disease
rs7756992 3618 6.54e-08 0.1028 1.10826973296254 147061 FINNGEN_R6_GEST_DIABETES FINNGEN NA 2022-01-24 Gestational diabetes (for exclusion) pregnancy or perinatal disease Pregnancy Or Perinatal Disease
rs7756992 3618 0.00272 0.03167 1.03217683074276 260405 FINNGEN_R6_D3_BLOOD FINNGEN NA 2022-01-24 Diseases of the blood and blood-forming organs and certain disorders involving the immune mechanism immune system disease Immune System Disease
rs7756992 3618 0.00461 0.05097 1.05229132406995 259743 FINNGEN_R6_D3_OTHERANAEMIA FINNGEN NA 2022-01-24 Other anaemias hematologic disease Hematologic Disease
rs7756992 3618 0.000728 0.13284 1.14206725295118 216726 FINNGEN_R6_E4_DMNASNOCOMP FINNGEN NA 2022-01-24 Unspecified diabetes without complications pancreas disease Pancreas Disease
rs7756992 3618 3.557e-14 0.1306 1.13951188538473 70127 GCST005413 GCST PMID:29358691 2018-01-22 Type 2 diabetes pancreas disease Pancreas Disease
rs7756992 3618 1.216e-41 0.104 1.10960045491558 298957 GCST007517 GCST PMID:29632382 2018-04-09 Type 2 diabetes pancreas disease Pancreas Disease
rs7756992 3618 0.000187 0.04641 1.04750379948406 257444 FINNGEN_R6_DM_RETINOPATHY FINNGEN NA 2022-01-24 Diabetic retinopathy disease of visual system Disease Of Visual System
rs7756992 3618 6.65e-33 0.11953 1.12696705257165 249334 FINNGEN_R6_DM_OTHER_WIDE FINNGEN NA 2022-01-24 "Other diabetes, wide definition" pancreas disease Pancreas Disease
rs7756992 3618 0.000194 0.05205 1.05342841261723 254817 FINNGEN_R6_H7_RETINALDISOTH FINNGEN NA 2022-01-24 Other retinal disorders disease of visual system Disease Of Visual System
rs7756992 3618 5.25e-36 0.11901 1.12638118204385 260405 FINNGEN_R6_DIABETES_FG FINNGEN NA 2022-01-24 "Diabetes, varying definitions" pancreas disease Pancreas Disease
rs7756992 3618 0.00102 0.05441 1.05591743956757 80693 FINNGEN_R6_D3_ANAEMIA FINNGEN NA 2022-01-24 Anaemias hematologic disease Hematologic Disease
rs7756992 3618 7.61e-05 0.27702 1.31919275462621 241660 FINNGEN_R6_H7_RETINANAS FINNGEN NA 2022-01-24 Other specified and unspecified retinal disorders disease of visual system Disease Of Visual System
rs7756992 3618 5e-11 0.00603273 1.00605096356324 484598 GCST90038604 GCST PMID:33959723 2021-04-08 Hypertension cardiovascular disease Cardiovascular Disease
rs7756992 3618 0.000313 0.02965 1.03009393797461 260405 FINNGEN_R6_RX_ANTIHYP FINNGEN NA 2022-01-24 Antihypertensive medication - note that there are other indications cardiovascular disease Cardiovascular Disease
rs7756992 3618 1.83e-05 0.10186 1.10722844889374 219937 FINNGEN_R6_E4_DMNAS FINNGEN NA 2022-01-24 Unspecified diabetes pancreas disease Pancreas Disease
rs7756992 3618 0.00181 0.10296 1.10844707030643 253236 FINNGEN_R6_DM_MACULOPATHY FINNGEN NA 2022-01-24 Diabetic maculopathy disease of visual system Disease Of Visual System
rs7756992 3618 0.000351 0.11958 1.12702340233301 216574 FINNGEN_R6_DM_MACULOPATHY_EXMORE FINNGEN NA 2022-01-24 Diabetic maculopathy (more control exclusions) disease of visual system Disease Of Visual System
rs7756992 3618 2.6e-09 0.00596557 1.00598339944936 484598 GCST90038595 GCST PMID:33959723 2021-04-08 Cardiovascular disease cardiovascular disease Cardiovascular Disease
rs7756992 3618 1.6e-26 0.139761942375159 1.15 69033 GCST005047 GCST PMID:22885922 2012-09-01 Type 2 diabetes pancreas disease Pancreas Disease
rs7756992 3618 3.18e-07 0.06562 1.06782086812967 224461 FINNGEN_R6_DM_RETINOPATHY_EXMORE FINNGEN NA 2022-01-24 Diabetic retinopathy (more control exclusions) disease of visual system Disease Of Visual System
rs7756992 3618 0.000197 0.08419 1.08783556293159 196542 FINNGEN_R6_DM_KETOACIDOSIS FINNGEN NA 2022-01-24 Diabetic ketoacidosis pancreas disease Pancreas Disease
rs7756992 3618 2.35e-05 0.10246 1.10789298530407 245715 FINNGEN_R6_H7_RETINOPATHYDIAB FINNGEN NA 2022-01-24 Diabetic retinopathy disease of visual system Disease Of Visual System
rs7756992 3618 0.00493 0.09277 1.09720934809461 244571 FINNGEN_R6_DM_RETINA_NOS FINNGEN NA 2022-01-24 Unspecified diabetic retinopathy disease of visual system Disease Of Visual System
rs7756992 3618 8.9e-20 0.00617798 1.00619710307882 484598 GCST90038599 GCST PMID:33959723 2021-04-08 Diabetes or endocrine disease pancreas disease Pancreas Disease
rs7756992 3618 1.326e-61 0.1073 1.11326818484272 298957 GCST007518 GCST PMID:29632382 2018-04-09 Type 2 diabetes (adjusted for BMI) pancreas disease Pancreas Disease
rs7756992 3618 7.90403489527e-05 0.0555148 1.05708466180965 20883 GCST003044 GCST PMID:26192919 2015-07-20 Crohn's disease [EA] gastrointestinal disease Gastrointestinal Disease
rs7756992 3618 5.21e-34 0.11636 1.12340022342609 260405 FINNGEN_R6_E4_DIABETES FINNGEN NA 2022-01-24 Diabetes mellitus pancreas disease Pancreas Disease
rs7756992 3618 0.00459 0.04412 1.0451077602952 246371 FINNGEN_R6_L12_DERM_NAS FINNGEN NA 2022-01-24 Other and unspecified dermatitis integumentary system disease Integumentary System Disease
rs7756992 3618 9.97e-10 0.11285 1.11946400075387 199410 FINNGEN_R6_DM_SEVERAL_COMPLICATIONS FINNGEN NA 2022-01-24 "Diabetes, several complications" pancreas disease Pancreas Disease
rs7756992 3618 3e-04 0.12007 1.12757577912142 233411 FINNGEN_R6_G6_BELLPA FINNGEN NA 2022-01-24 Bell's palsy nervous system disease Nervous System Disease
rs7756992 3618 7.2e-07 0.000918852 1.00091927427382 484598 GCST90038634 GCST PMID:33959723 2021-04-08 Type 2 diabetes pancreas disease Pancreas Disease
rs7756992 3618 0.000189779837542 0.0434122 1.0443682947502 34652 GCST003043 GCST PMID:26192919 2015-07-20 Inflammatory bowel disease [EA] gastrointestinal disease Gastrointestinal Disease
rs7756992 3618 0.00295 0.03521 1.03583721177548 260405 FINNGEN_R6_H7_CHOROIDRETINA FINNGEN NA 2022-01-24 Disorders of choroid and retina disease of visual system Disease Of Visual System
rs7756992 3618 1.38e-14 0.05577 1.05735446424067 260405 FINNGEN_R6_E4_ENDONUTRMET FINNGEN NA 2022-01-24 "Endocrine, nutritional and metabolic diseases" endocrine system disease Endocrine System Disease
rs7756992 3618 0.00144 0.05627 1.05788327366413 244544 FINNGEN_R6_L12_ATOPIC FINNGEN NA 2022-01-24 Atopic dermatitis integumentary system disease Integumentary System Disease
rs7756992 3618 0.00182 0.10264 1.10809242399036 243463 FINNGEN_R6_H7_MACULOPATHYDIAB FINNGEN NA 2022-01-24 Diabetic maculopathy disease of visual system Disease Of Visual System
rs7756992 3618 0.00461 0.12276 1.13061304125333 216474 FINNGEN_R6_E4_DM2PERIPH FINNGEN NA 2022-01-24 Type 2 diabetes with peripheral circulatory complications cardiovascular disease Cardiovascular Disease
rs7756992 3618 0.00117 0.1162 1.1232204937691 233289 FINNGEN_R6_E4_ENDOMETPOSTOP FINNGEN NA 2022-01-24 "Postprocedural endocrine and metabolic disorders, not elsewhere classified" endocrine system disease Endocrine System Disease
rs7756992 3618 0.0032 -0.00174861 0.998252917927753 484598 GCST90038661 GCST PMID:33959723 2021-04-08 Allergy, hypersensitivity or anaphylaxis immune system disease Immune System Disease
rs7756992 3618 5.999e-62 0.1297 1.13848678605178 659316 GCST006867 GCST PMID:30054458 2018-07-27 Type 2 diabetes pancreas disease Pancreas Disease
rs3131618 3618 1.19e-05 0.07082 1.07338799863867 249334 FINNGEN_R6_DM_OTHER_WIDE FINNGEN NA 2022-01-24 "Other diabetes, wide definition" pancreas disease Pancreas Disease
rs3131618 3618 5.19e-12 0.0779 1.08101455180965 260405 FINNGEN_R6_AB1_INFECTIONS FINNGEN NA 2022-01-24 Certain infectious and parasitic diseases infectious disease Infectious Disease
rs3131618 3618 0.00186 0.05252 1.05392364034056 260213 FINNGEN_R6_AB1_BACTINF_NOS FINNGEN NA 2022-01-24 "Bacterial infection, other or unspecified" infectious disease Infectious Disease
rs3131618 3618 0.00067 0.0944 1.09899925771204 253698 FINNGEN_R6_H8_MED_SUPP FINNGEN NA 2022-01-24 Suppurative and unspecified otitis media disease of ear Disease Of Ear
rs3131618 3618 3.56e-06 0.06175 1.0636963873879 260405 FINNGEN_R6_RHEUMA_ENDPOINTS FINNGEN NA 2022-01-24 Finngen Rheumatological endpoints musculoskeletal or connective tissue disease Musculoskeletal Or Connective Tissue Disease
rs3131618 3618 0.00283 0.08587 1.08966466269091 260405 FINNGEN_R6_COPD_HOSPITAL FINNGEN NA 2022-01-24 "COPD, hospital admissions" respiratory or thoracic disease Respiratory Or Thoracic Disease
rs3131618 3618 2.5e-14 0.1633 1.17738985366732 98381 FINNGEN_R6_HYPOTHYROIDISM FINNGEN NA 2022-01-24 Hypothyroidism (congenital or acquired) endocrine system disease Endocrine System Disease
rs3131618 3618 2.69e-05 0.12924 1.13796320256363 138100 FINNGEN_R6_O15_PREG_DM FINNGEN NA 2022-01-24 Diabetes mellitus in pregnancy pregnancy or perinatal disease Pregnancy Or Perinatal Disease
rs3131618 3618 5.84e-16 0.15617 1.16902492043489 260405 FINNGEN_R6_H7_CHOROIDRETINA FINNGEN NA 2022-01-24 Disorders of choroid and retina disease of visual system Disease Of Visual System
rs3131618 3618 1.69e-16 0.09735 1.1022460922486 260405 FINNGEN_R6_E4_ENDONUTRMET FINNGEN NA 2022-01-24 "Endocrine, nutritional and metabolic diseases" endocrine system disease Endocrine System Disease
rs3131618 3618 1.06e-05 0.15763 1.17073294337207 86744 FINNGEN_R6_N14_DYSPLACERVUT FINNGEN NA 2022-01-24 Dysplasia of cervi uteri reproductive system or breast disease Reproductive System Or Breast Disease
rs3131618 3618 0.00175 0.16712 1.18189608432917 254566 FINNGEN_R6_L12_LICHENPLANUS FINNGEN NA 2022-01-24 Lichen planus integumentary system disease Integumentary System Disease
rs3131618 3618 6.29e-20 0.47284 1.60454463529534 244818 FINNGEN_R6_DM_BCKGRND_RETINA FINNGEN NA 2022-01-24 Background diabetic retinopathy disease of visual system Disease Of Visual System
rs3131618 3618 0.000489 0.18474 1.20290564399852 258871 FINNGEN_R6_N14_GLOMEINOTH FINNGEN NA 2022-01-24 Glomerular disorders in diseases classified elsewhere urinary system disease Urinary System Disease
rs3131618 3618 0.0015 0.12288 1.13074872295902 255745 FINNGEN_R6_COPD_EARLY FINNGEN NA 2022-01-24 Early onset COPD respiratory or thoracic disease Respiratory Or Thoracic Disease
rs3131618 3618 1.5e-16 0.50417 1.65561079306966 242927 FINNGEN_R6_H7_RETINOPATHYDIAB_PROLIF FINNGEN NA 2022-01-24 Proliferative diabetic retinopathy disease of visual system Disease Of Visual System
rs3131618 3618 0.00361 0.14756 1.15900282291296 248109 FINNGEN_R6_WET_AMD FINNGEN NA 2022-01-24 Wet age-related macular degeneration disease of visual system Disease Of Visual System
rs3131618 3618 1.08e-15 0.48942 1.63136975105032 233289 FINNGEN_R6_E4_ENDOMETPOSTOP FINNGEN NA 2022-01-24 "Postprocedural endocrine and metabolic disorders, not elsewhere classified" endocrine system disease Endocrine System Disease
rs3131618 3618 0.000958 0.16719 1.18197881995079 252173 FINNGEN_R6_MUCOPROCT FINNGEN NA 2022-01-24 Mucosal proctocolitis gastrointestinal disease Gastrointestinal Disease
rs3131618 3618 0.000342 0.2762 1.31811145995882 253745 FINNGEN_R6_L12_URTICA_DERTMATOG FINNGEN NA 2022-01-24 Dermatographic urticaria integumentary system disease Integumentary System Disease
rs3131618 3618 1.6e-10 0.53006 1.69903424761521 232596 FINNGEN_R6_K11_CHOLANGI FINNGEN NA 2022-01-24 "Cholangitis (primary sclerosing, PSC)" gastrointestinal disease Gastrointestinal Disease
rs3131618 3618 0.000274 0.31146 1.36541716864475 250508 FINNGEN_R6_ULCERILEO FINNGEN NA 2022-01-24 Ulcerative ileocolitis gastrointestinal disease Gastrointestinal Disease
rs3131618 3618 4.16e-63 2.3544 10.5318078808623 259968 FINNGEN_R6_L12_BULLOTH FINNGEN NA 2022-01-24 Other bullous disorders integumentary system disease Integumentary System Disease
rs3131618 3618 1.11e-08 0.6107 1.84172015177171 242876 FINNGEN_R6_DM_BCKGRND_RETINA_NONPROLIF FINNGEN NA 2022-01-24 Severe non-proliferative background diabetic retinopathy disease of visual system Disease Of Visual System
rs3131618 3618 0.00321 0.29232 1.33953159917433 251604 FINNGEN_R6_E4_HYPOPARA FINNGEN NA 2022-01-24 Hypoparathyroidism endocrine system disease Endocrine System Disease
rs3131618 3618 1.07e-13 1.14597 3.14549100379496 246913 FINNGEN_R6_K11_CHOLANGI_STRICT FINNGEN NA 2022-01-24 "Cholangitis (primary sclerosing, PSC), with reimbursement 202" gastrointestinal disease Gastrointestinal Disease
rs3131618 3618 0.000578 0.0375 1.03821199708183 417596 GCST007092 GCST PMID:30664745 2019-01-21 Osteoarthritis of the hip or knee musculoskeletal or connective tissue disease Musculoskeletal Or Connective Tissue Disease
rs3131618 3618 4.1e-07 0.94968 2.58488236459908 260405 FINNGEN_R6_RESP_ILL_DIS_CLASS_ELSEWHERE FINNGEN NA 2022-01-24 Respiratory disorders in diseases classified elsewhere respiratory or thoracic disease Respiratory Or Thoracic Disease
rs3131618 3618 1.2e-40 0.00865694 1.00869451966845 484598 GCST90038637 GCST PMID:33959723 2021-04-08 Hypothyroidism or myxedema endocrine system disease Endocrine System Disease
rs3131618 3618 4.3e-19 0.0066133 1.00663521615451 484598 GCST90038621 GCST PMID:33959723 2021-04-08 Bowel problem gastrointestinal disease Gastrointestinal Disease
rs3131618 3618 0.00063 0.00333184 1.00333739674858 484598 GCST90038654 GCST PMID:33959723 2021-04-08 Joint disorder musculoskeletal or connective tissue disease Musculoskeletal Or Connective Tissue Disease
rs3131618 3618 0.00056 0.00125107 1.00125185291453 484598 GCST90038677 GCST PMID:33959723 2021-04-08 Hematological disease hematologic disease Hematologic Disease
rs3131618 3618 0.00210039028082143 -0.0461235228199871 0.954924 92957 GCST009979 GCST PMID:31969693 2020-01-23 Major depressive disorder nervous system disease Nervous System Disease
rs3131618 3618 1.821e-13 1.3828 3.98604694821914 850 GCST006937 GCST PMID:29769526 2018-05-16 Neuromyelitis optica (AQP4-IgG-positive) disease of visual system Disease Of Visual System
rs3131618 3618 2.53e-14 0.16358 1.17771956898434 98164 FINNGEN_R6_HYPOTHY_LEVOTHY FINNGEN NA 2022-01-24 "Hypothyroidism, levothyroxin purchases" endocrine system disease Endocrine System Disease
rs3131618 3618 2.78e-11 0.0887 1.09275278131314 260405 FINNGEN_R6_RX_CROHN_1STLINE FINNGEN NA 2022-01-24 First line medication for Crohns disease gastrointestinal disease Gastrointestinal Disease
rs3131618 3618 0.00376 0.05395 1.05543182924431 260405 FINNGEN_R6_M13_ARTHROSIS_KNEE_PRIM_ICD10 FINNGEN NA 2022-01-24 "Gonarthrosis,primary" musculoskeletal or connective tissue disease Musculoskeletal Or Connective Tissue Disease
rs3131618 3618 0.000796 0.05861 1.06036161905774 260405 FINNGEN_R6_L12_DERMATITISECZEMA FINNGEN NA 2022-01-24 Dermatitis and eczema integumentary system disease Integumentary System Disease
rs3131618 3618 1e-07 0.06385 1.06593249689463 260405 FINNGEN_R6_L12_SKIN FINNGEN NA 2022-01-24 Diseases of the skin and subcutaneous tissue integumentary system disease Integumentary System Disease
rs3131618 3618 0.000421 0.0582 1.05992695990514 260405 FINNGEN_R6_AB1_INTESTINAL_INFECTIONS FINNGEN NA 2022-01-24 Intestinal infectious diseases infectious disease Infectious Disease
rs3131618 3618 0.00056 0.08182 1.08526044536711 245120 FINNGEN_R6_G6_CARPTU FINNGEN NA 2022-01-24 Carpal tunnel syndrome nervous system disease Nervous System Disease
rs3131618 3618 5.22e-12 0.19681 1.21751269131706 253928 FINNGEN_R6_I9_PAD FINNGEN NA 2022-01-24 Peripheral artery disease cardiovascular disease Cardiovascular Disease
rs3131618 3618 1.06e-36 0.39593 1.48576531033946 260405 FINNGEN_R6_M13_SYSTCONNECT FINNGEN NA 2022-01-24 Systemic connective tissue disorders musculoskeletal or connective tissue disease Musculoskeletal Or Connective Tissue Disease
rs3131618 3618 1.06e-06 0.19597 1.21649041007459 253692 FINNGEN_R6_DM_NEPHROPATHY FINNGEN NA 2022-01-24 Diabetic nephropathy urinary system disease Urinary System Disease
rs3131618 3618 2.13e-11 0.42149 1.52423096862934 260405 FINNGEN_R6_E4_GLUCOPANCREAS FINNGEN NA 2022-01-24 Other disorders of glucose regulation and pancreatic internal secretion pancreas disease Pancreas Disease
rs3131618 3618 0.000356 0.12902 1.13771287819575 254442 FINNGEN_R6_K11_OTHENTERCOL FINNGEN NA 2022-01-24 Other noninfective gastroenteritis and colitis gastrointestinal disease Gastrointestinal Disease
rs3131618 3618 0.0025 0.14901 1.16068459599701 156000 FINNGEN_R6_ASTHMA_ALLERG_EXMORE FINNGEN NA 2022-01-24 Asthma and allergy (more control exclusions) respiratory or thoracic disease Respiratory Or Thoracic Disease
rs3131618 3618 0.00117 0.13135 1.14036683986662 257860 FINNGEN_R6_AB1_VIRAL_NOS FINNGEN NA 2022-01-24 "Other viral diseases, not elsewhere classified" infectious disease Infectious Disease
rs3131618 3618 0.00259 0.14129 1.15175860955475 249602 FINNGEN_R6_L12_SEBORRKERAT FINNGEN NA 2022-01-24 Seborrhoeic keratosis integumentary system disease Integumentary System Disease
rs3131618 3618 0.00237 0.1802 1.19745683054038 138112 FINNGEN_R6_O15_GESTAT_OEDEM_PREINUR FINNGEN NA 2022-01-24 Gestational [pregnancy-induced] oedema and proteinuria without hypertension pregnancy or perinatal disease Pregnancy Or Perinatal Disease
rs3131618 3618 1.55e-14 0.54698 1.72802648978318 242469 FINNGEN_R6_H7_RETINOPATHYDIAB_NAS FINNGEN NA 2022-01-24 Other diabetic retinopathy disease of visual system Disease Of Visual System
rs3131618 3618 2.85e-32 0.96665 2.62912213106591 204701 FINNGEN_R6_AUTOIMMUNE_HYPERTHYROIDISM FINNGEN NA 2022-01-24 Autoimmune hyperthyroidism endocrine system disease Endocrine System Disease
rs3131618 3618 3.91e-07 0.30846 1.3613270553763 244007 FINNGEN_R6_DM_VITREOUS_BLEEDING FINNGEN NA 2022-01-24 Vitreous bleeding (caused by prolif. dmrp when together with H36.03*) disease of visual system Disease Of Visual System
rs3131618 3618 1.3e-24 1.07563 2.93183937764025 260405 FINNGEN_R6_SLE_STRICT FINNGEN NA 2022-01-24 "SLE, strict definition" urinary system disease Urinary System Disease
rs3131618 3618 5.77e-12 1.56838 4.79886772758047 239808 FINNGEN_R6_K11_UC_STRICT_PSC FINNGEN NA 2022-01-24 Ulcerative colitis (strict) with PSC gastrointestinal disease Gastrointestinal Disease
rs3131618 3618 0.000293 0.81776 2.26541960987552 246728 FINNGEN_R6_L12_NECROLIPOIDIC FINNGEN NA 2022-01-24 "Necrobiosis lipoidica, not elsewhere classified" integumentary system disease Integumentary System Disease
rs3131618 3618 8.71e-05 1.09183 2.97972197742843 253438 FINNGEN_R6_M13_DERMATOMYOTH FINNGEN NA 2022-01-24 Other dermatomyositis integumentary system disease Integumentary System Disease
rs3131618 3618 8.5e-64 0.0156676 1.01579098036075 484598 GCST90038599 GCST PMID:33959723 2021-04-08 Diabetes or endocrine disease pancreas disease Pancreas Disease
rs3131618 3618 0.00021 -0.0036314 0.996375185558969 484598 GCST90038679 GCST PMID:33959723 2021-04-08 Dermatologic disease integumentary system disease Integumentary System Disease
rs3131618 3618 2.158e-86 0.7152 2.04459556048147 24840 GCST010681 GCST PMID:32005708 2020-01-31 Type 1 diabetes pancreas disease Pancreas Disease
rs3131618 3618 2.49e-13 0.12594 1.1342141133946 260405 FINNGEN_R6_D3_BLOOD FINNGEN NA 2022-01-24 Diseases of the blood and blood-forming organs and certain disorders involving the immune mechanism immune system disease Immune System Disease
rs3131618 3618 0.00108 0.04686 1.0479752822695 229974 FINNGEN_R6_I9_VHD FINNGEN NA 2022-01-24 Valvular heart disease including rheumatic fever cardiovascular disease Cardiovascular Disease
rs3131618 3618 0.00414 0.09013 1.09431653560827 168011 FINNGEN_R6_COPD_MODE FINNGEN NA 2022-01-24 COPD (mode) respiratory or thoracic disease Respiratory Or Thoracic Disease
rs3131618 3618 0.00385 0.05425 1.05574850629226 260239 FINNGEN_R6_APPENDICITIS_BROAD FINNGEN NA 2022-01-24 "Appendicitis, broad definition" gastrointestinal disease Gastrointestinal Disease
rs3131618 3618 0.000177 0.05622 1.05783038082277 260405 FINNGEN_R6_K11_OESSTODUO FINNGEN NA 2022-01-24 "Diseases of oesophagus, stomach and duodenum" gastrointestinal disease Gastrointestinal Disease
rs3131618 3618 6.24e-24 0.18843 1.20735256534896 235230 FINNGEN_R6_E4_HYTHY_AI_STRICT FINNGEN NA 2022-01-24 "Hypothyroidism, strict autoimmune" endocrine system disease Endocrine System Disease
rs3131618 3618 0.00464 0.09071 1.09495142329855 165357 FINNGEN_R6_ASTHMA_PNEUMONIA FINNGEN NA 2022-01-24 Asthma-related pneumonia infectious disease Infectious Disease
rs3131618 3618 0.00111 0.07475 1.07761471352798 260405 FINNGEN_R6_J10_LOWERINF FINNGEN NA 2022-01-24 Other acute lower respiratory infections infectious disease Infectious Disease
rs3131618 3618 7.09e-05 0.13706 1.14689696027364 159183 FINNGEN_R6_ALLERG_ASTHMA_EXMORE FINNGEN NA 2022-01-24 Allergic asthma (mode) (more control exclusions) respiratory or thoracic disease Respiratory Or Thoracic Disease
rs3131618 3618 6.65e-06 0.15507 1.16773970002323 230321 FINNGEN_R6_K11_FUNCDYSP FINNGEN NA 2022-01-24 Functional dyspepsia gastrointestinal disease Gastrointestinal Disease
rs3131618 3618 3.58e-45 0.96069 2.61349916584714 254956 FINNGEN_R6_M13_SJOGREN FINNGEN NA 2022-01-24 Sicca syndrome [Sjögren] disease of visual system Disease Of Visual System
rs3131618 3618 1.74e-05 0.16931 1.18448727306989 256655 FINNGEN_R6_L12_URTICA_NAS FINNGEN NA 2022-01-24 Other and unspecified urticaria integumentary system disease Integumentary System Disease
rs3131618 3618 0.000582 0.15869 1.17197457824226 235112 FINNGEN_R6_K11_LIP_ORAL_MUCOSA FINNGEN NA 2022-01-24 Other diseases of lip and oral mucosa gastrointestinal disease Gastrointestinal Disease
rs3131618 3618 0.00174 0.17871 1.19567394843989 222351 FINNGEN_R6_J10_BRONCH FINNGEN NA 2022-01-24 "Bronchitis, not specified as acute or chronic" respiratory or thoracic disease Respiratory Or Thoracic Disease
rs3131618 3618 0.000406 -0.2481 0.780281911185376 142833 FINNGEN_R6_O15_PUERP_INFECT_OTHER FINNGEN NA 2022-01-24 Other puerperal infections infectious disease Infectious Disease
rs3131618 3618 0.00432 0.18081 1.19818750203916 216726 FINNGEN_R6_E4_DMNASNOCOMP FINNGEN NA 2022-01-24 Unspecified diabetes without complications pancreas disease Pancreas Disease
rs3131618 3618 0.00448 0.16592 1.18047865965287 199528 FINNGEN_R6_M13_MUSCLE FINNGEN NA 2022-01-24 Disorders of muscles musculoskeletal or connective tissue disease Musculoskeletal Or Connective Tissue Disease
rs3131618 3618 6.04e-23 1.13203 3.10194706558367 260279 FINNGEN_R6_SLE_NOS FINNGEN NA 2022-01-24 "Systemic lupus erythematosus, unspecified" urinary system disease Urinary System Disease
rs3131618 3618 4.81e-05 0.59319 1.80975232699413 222276 FINNGEN_R6_E4_THYROIDITAUTOIM FINNGEN NA 2022-01-24 Autoimmune thyroiditis endocrine system disease Endocrine System Disease
rs3131618 3618 5.93e-05 0.90405 2.4695847028367 260405 FINNGEN_R6_DRUGADVERS_SYSTEMIC_LUPUS_ERYTHEMAT FINNGEN NA 2022-01-24 Drug-induced systemic lupus erythematosus musculoskeletal or connective tissue disease Musculoskeletal Or Connective Tissue Disease
rs3131618 3618 1.4e-18 0.00836727 1.00840237344198 484598 GCST90038616 GCST PMID:33959723 2021-04-08 Asthma respiratory or thoracic disease Respiratory Or Thoracic Disease
rs3131618 3618 8.5e-05 -0.00105425 0.998946305526293 484598 GCST90038683 GCST PMID:33959723 2021-04-08 Inflammatory bowel disease gastrointestinal disease Gastrointestinal Disease
rs3131618 3618 0.000285858519607607 0.0870103333995517 1.09090795244778 408422 GCST90014325 GCST PMID:34103634 2021-06-08 Asthma respiratory or thoracic disease Respiratory Or Thoracic Disease
rs3131618 3618 2.41e-06 0.07775 1.08085241178768 260405 FINNGEN_R6_G6_NERPLEX FINNGEN NA 2022-01-24 "Nerve, nerve root and plexus disorders" nervous system disease Nervous System Disease
rs3131618 3618 0.00469 0.06332 1.06536770235505 221047 FINNGEN_R6_I9_NONISCHCARDMYOP FINNGEN NA 2022-01-24 Non-ischemic cardiomyopathy cardiovascular disease Cardiovascular Disease
rs3131618 3618 5.93e-23 0.199 1.22018196589987 257444 FINNGEN_R6_DM_RETINOPATHY FINNGEN NA 2022-01-24 Diabetic retinopathy disease of visual system Disease Of Visual System
rs3131618 3618 0.0029 0.05739 1.0590687666828 258873 FINNGEN_R6_K11_APPENDACUT FINNGEN NA 2022-01-24 Acute appendicitis gastrointestinal disease Gastrointestinal Disease
rs3131618 3618 0.000682 0.05892 1.06069038211529 259710 FINNGEN_R6_I9_HEARTFAIL_ALLCAUSE FINNGEN NA 2022-01-24 All-cause Heart Failure cardiovascular disease Cardiovascular Disease
rs3131618 3618 0.000135 0.04182 1.04270677463847 260405 FINNGEN_R6_H7_EYE FINNGEN NA 2022-01-24 Diseases of the eye and adnexa disease of visual system Disease Of Visual System
rs3131618 3618 0.00163 0.03899 1.03976008599731 260405 FINNGEN_R6_I9_OTHHEART FINNGEN NA 2022-01-24 Other heart diseases cardiovascular disease Cardiovascular Disease
rs3131618 3618 9.88e-23 0.22437 1.25153400135192 254817 FINNGEN_R6_H7_RETINALDISOTH FINNGEN NA 2022-01-24 Other retinal disorders disease of visual system Disease Of Visual System
rs3131618 3618 6.96e-26 0.32269 1.38083722500979 260405 FINNGEN_R6_AB1_SEXUAL_TRANSMISSION FINNGEN NA 2022-01-24 Infections with a predominantly sexual mode of transmission infectious disease Infectious Disease
rs3131618 3618 0.00418 0.0647 1.06683892469423 154248 FINNGEN_R6_I9_HEARTFAIL_AND_ANTIHYPERT FINNGEN NA 2022-01-24 Heart failure and antihypertensive medication cardiovascular disease Cardiovascular Disease
rs3131618 3618 8.31e-06 0.06845 1.07084708125834 260405 FINNGEN_R6_DIABETES_FG FINNGEN NA 2022-01-24 "Diabetes, varying definitions" pancreas disease Pancreas Disease
rs3131618 3618 0.00403 0.07677 1.07979369527995 80693 FINNGEN_R6_D3_ANAEMIA FINNGEN NA 2022-01-24 Anaemias hematologic disease Hematologic Disease
rs3131618 3618 1.56e-07 0.1681 1.18305491022376 258856 FINNGEN_R6_L12_URTICARIA FINNGEN NA 2022-01-24 Urticaria integumentary system disease Integumentary System Disease
rs3131618 3618 2.51e-57 0.81691 2.26349482135814 224753 FINNGEN_R6_E4_THYTOXGOITDIF FINNGEN NA 2022-01-24 Thyrotoxicosis with diffuse goitre endocrine system disease Endocrine System Disease
rs3131618 3618 0.00433 -0.09515 0.909236538757995 259928 FINNGEN_R6_N14_CALCUKIDUR FINNGEN NA 2022-01-24 Calculus of kidney and ureter urinary system disease Urinary System Disease
rs3131618 3618 0.00157 0.15314 1.16548813586051 200462 FINNGEN_R6_M13_LATERALEPICOND FINNGEN NA 2022-01-24 Lateral epicondylitis musculoskeletal or connective tissue disease Musculoskeletal Or Connective Tissue Disease
rs3131618 3618 2.4e-08 -0.27559 0.759124107849798 206692 FINNGEN_R6_SPONDYLOPATHY_FG FINNGEN NA 2022-01-24 Spondylopathies (FG) musculoskeletal or connective tissue disease Musculoskeletal Or Connective Tissue Disease
rs3131618 3618 5.35e-23 0.41815 1.51914852959211 260405 FINNGEN_R6_D3_IMMUNEMECHANISM FINNGEN NA 2022-01-24 Certain disorders involving the immune mechanism immune system disease Immune System Disease
rs3131618 3618 7.82e-13 0.43282 1.5415987079578 233083 FINNGEN_R6_G6_DIABETNEUR FINNGEN NA 2022-01-24 Diabethic neuropathy nervous system disease Nervous System Disease
rs3131618 3618 1.87e-22 1.00229 2.72451382676084 254037 FINNGEN_R6_M13_SLE FINNGEN NA 2022-01-24 Systemic lupus erythematosus urinary system disease Urinary System Disease
rs3131618 3618 0.000204 0.26831 1.30775248045286 254527 FINNGEN_R6_M13_NECROVASC FINNGEN NA 2022-01-24 Other necrotizing vasculopathies cardiovascular disease Cardiovascular Disease
rs3131618 3618 3.5e-05 0.43743 1.54872188430777 257284 FINNGEN_R6_N14_NEPHROTICSYND FINNGEN NA 2022-01-24 Nephrotic syndrome urinary system disease Urinary System Disease
rs3131618 3618 0.000222 0.43139 1.53939579726196 257092 FINNGEN_R6_D3_IMMUDEFANTIBODY FINNGEN NA 2022-01-24 Immunodeficiency with predominantly antibody defects immune system disease Immune System Disease
rs3131618 3618 1.28e-05 0.4885 1.62986958106336 231834 FINNGEN_R6_G6_MONONPOTHUS FINNGEN NA 2022-01-24 Other and unspecified mononeuropathies of upper limb nervous system disease Nervous System Disease
rs3131618 3618 6.8e-17 1.46335 4.32040868158387 231890 FINNGEN_R6_K11_PSC_COLITIS FINNGEN NA 2022-01-24 "Colitis, primary sclerosing" gastrointestinal disease Gastrointestinal Disease
rs3131618 3618 1.54e-15 1.6039 4.97238696767778 231838 FINNGEN_R6_K11_PSC_COLITIS_STRICT FINNGEN NA 2022-01-24 "Colitis, primary sclerosing, strict definition" gastrointestinal disease Gastrointestinal Disease
rs3131618 3618 0.000393 0.83585 2.30677397307809 253464 FINNGEN_R6_M13_HTROMBMICROANG FINNGEN NA 2022-01-24 Thrombotic microangiopathy urinary system disease Urinary System Disease
rs3131618 3618 0.00128 0.83014 2.29363982736339 259252 FINNGEN_R6_ST19_OTHER_INJURI_SPINE_TRUNK_LEVEL_UNSPE FINNGEN NA 2022-01-24 "Other injuries of spine and trunk, level unspecified" musculoskeletal or connective tissue disease Musculoskeletal Or Connective Tissue Disease
rs3131618 3618 2.8414289914356e-119 0.775521182394455 2.17172369643705 17685 GCST90000529 GCST PMID:33830302 2021-04-08 Type 1 diabetes pancreas disease Pancreas Disease
rs3131618 3618 0.001258 -0.0619 0.939976879779339 59957 GCST004131 GCST PMID:28067908 2017-01-09 Inflammatory bowel disease gastrointestinal disease Gastrointestinal Disease
rs3131618 3618 1.85e-22 0.15331 1.16568628568586 260405 FINNGEN_R6_E4_THYROID FINNGEN NA 2022-01-24 Disorders of the thyroid gland endocrine system disease Endocrine System Disease
rs3131618 3618 5.73e-116 0.32091 1.37838152097425 260405 FINNGEN_R6_AUTOIMMUNE FINNGEN NA 2022-01-24 Autoimmune diseases immune system disease Immune System Disease
rs3131618 3618 9.99e-20 0.15473 1.16734273601293 254846 FINNGEN_R6_E4_HYTHYNAS FINNGEN NA 2022-01-24 "Hypothyroidism,  other/unspecified" endocrine system disease Endocrine System Disease
rs3131618 3618 0.000851 0.09757 1.10248861306521 147944 FINNGEN_R6_FG_DOAAC FINNGEN NA 2022-01-24 "Diseases of arteries, arterioles and capillaries (FINNGEN)" cardiovascular disease Cardiovascular Disease
rs3131618 3618 0.00171 0.05839 1.06012836516042 244792 FINNGEN_R6_J10_ASTHMACOPDKELA FINNGEN NA 2022-01-24 Asthma/COPD (KELA code 203) respiratory or thoracic disease Respiratory Or Thoracic Disease
rs3131618 3618 5.27e-10 0.06647 1.06872890172719 260405 FINNGEN_R6_K11_GIDISEASES FINNGEN NA 2022-01-24 Gastrointestinal diseases gastrointestinal disease Gastrointestinal Disease
rs3131618 3618 9.47e-07 0.13721 1.14706900772092 167692 FINNGEN_R6_ASTHMA_ACUTE_RESPIRATORY_INFECTIONS FINNGEN NA 2022-01-24 Asthma-related acute respiratory infections infectious disease Infectious Disease
rs3131618 3618 0.000811 0.07573 1.07867129358691 230312 FINNGEN_R6_J10_SINUSITIS FINNGEN NA 2022-01-24 Acute sinusitis respiratory or thoracic disease Respiratory Or Thoracic Disease
rs3131618 3618 0.000704 0.08519 1.08892394259366 260405 FINNGEN_R6_K11_ENERCOLNONINF FINNGEN NA 2022-01-24 Noninfective enteritis and colitis gastrointestinal disease Gastrointestinal Disease
rs3131618 3618 2.77e-06 0.05271 1.05412390485675 260405 FINNGEN_R6_M13_MUSCULOSKELETAL FINNGEN NA 2022-01-24 Diseases of the musculoskeletal system and connective tissue musculoskeletal or connective tissue disease Musculoskeletal Or Connective Tissue Disease
rs3131618 3618 0.000519 0.08099 1.08436005291201 248780 FINNGEN_R6_L12_DERMATITISNAS FINNGEN NA 2022-01-24 Other and unspecified dermatitis integumentary system disease Integumentary System Disease
rs3131618 3618 3.86e-09 0.16946 1.184664959487 260405 FINNGEN_R6_L12_URTICARIAERYTHEMA FINNGEN NA 2022-01-24 Urticaria and erythema integumentary system disease Integumentary System Disease
rs3131618 3618 1.71e-18 0.33555 1.39870946391159 219937 FINNGEN_R6_E4_DMNAS FINNGEN NA 2022-01-24 Unspecified diabetes pancreas disease Pancreas Disease
rs3131618 3618 3.07e-186 0.750056 2.11711857193312 520580 GCST90014023 GCST PMID:34012112 2021-05-19 Type 1 diabetes pancreas disease Pancreas Disease
rs3131618 3618 2.77e-34 0.52082 1.68340747802394 257080 FINNGEN_R6_AB1_SEXUAL_TRANSMISSION_NOS FINNGEN NA 2022-01-24 "Other predominantly sexually transmitted diseases, not elsewhere classified" infectious disease Infectious Disease
rs3131618 3618 1.57e-48 0.54067 1.7171569720263 259277 FINNGEN_R6_THYROTOXICOSIS FINNGEN NA 2022-01-24 Thyrotoxicosis endocrine system disease Endocrine System Disease
rs3131618 3618 5.28e-16 0.43592 1.54638507899449 253236 FINNGEN_R6_DM_MACULOPATHY FINNGEN NA 2022-01-24 Diabetic maculopathy disease of visual system Disease Of Visual System
rs3131618 3618 6.49e-17 0.45569 1.57726131796267 216574 FINNGEN_R6_DM_MACULOPATHY_EXMORE FINNGEN NA 2022-01-24 Diabetic maculopathy (more control exclusions) disease of visual system Disease Of Visual System
rs3131618 3618 1.04e-15 0.59986 1.82186372161439 216355 FINNGEN_R6_E4_DM1REN FINNGEN NA 2022-01-24 Type 1 diabetes with renal complications urinary system disease Urinary System Disease
rs3131618 3618 5.34e-19 0.45736 1.57989754500056 243700 FINNGEN_R6_H7_RETINOPATHYDIAB_BKG FINNGEN NA 2022-01-24 Diabetic background retinopathy disease of visual system Disease Of Visual System
rs3131618 3618 0.00475 -0.15416 0.857134868460592 227159 FINNGEN_R6_K11_DULC FINNGEN NA 2022-01-24 Duodenal ulcer gastrointestinal disease Gastrointestinal Disease
rs3131618 3618 1.57e-39 1.22107 3.39081396418369 260405 FINNGEN_R6_L12_BULLOUS FINNGEN NA 2022-01-24 Bullous disorders integumentary system disease Integumentary System Disease
rs3131618 3618 2.24e-25 0.68117 1.97618852072482 216788 FINNGEN_R6_E4_DM1KETO FINNGEN NA 2022-01-24 Type 1 diabetes with ketoacidosis pancreas disease Pancreas Disease
rs3131618 3618 0.00168 -0.18452 0.831503309666909 258860 FINNGEN_R6_C_DIFFICILE_ENTEROCOLITIS FINNGEN NA 2022-01-24 Enterocolitis due to Clostridium difficile infectious disease Infectious Disease
rs3131618 3618 0.00317 0.22924 1.25764383731355 250719 FINNGEN_R6_ULCEROTH FINNGEN NA 2022-01-24 Other ulcerative colitis gastrointestinal disease Gastrointestinal Disease
rs3131618 3618 3.59e-17 0.80764 2.24260917888047 215900 FINNGEN_R6_E4_DM1NEU FINNGEN NA 2022-01-24 Type 1 diabetes with neurological complications nervous system disease Nervous System Disease
rs3131618 3618 0.00114 -0.37007 0.69068598092647 222473 FINNGEN_R6_E4_THYROIDITSUBAC FINNGEN NA 2022-01-24 Subacute thyroiditis endocrine system disease Endocrine System Disease
rs3131618 3618 1.91e-08 -0.50974 0.600651727961267 259440 FINNGEN_R6_M13_ANKYLOSPON_STRICT FINNGEN NA 2022-01-24 "Ankylosing spondylitis, strict definition" musculoskeletal or connective tissue disease Musculoskeletal Or Connective Tissue Disease
rs3131618 3618 0.000547 0.66003 1.93485037904273 236340 FINNGEN_R6_L12_EXFOLIATIVE FINNGEN NA 2022-01-24 Exfoliative dermatitis integumentary system disease Integumentary System Disease
rs3131618 3618 1.6e-06 1.14666 3.14766214154396 258431 FINNGEN_R6_G6_MYOMUSCINOTH FINNGEN NA 2022-01-24 Disorders of myonerural junction and muscle in diseases in classifeid elsewhere nervous system disease Nervous System Disease
rs3131618 3618 1.21e-08 1.212 3.36019833329698 259877 FINNGEN_R6_SLE_OTH FINNGEN NA 2022-01-24 Other forms of systemic lupus erythematosus urinary system disease Urinary System Disease
rs3131618 3618 0.000810326625057799 0.0107364545341191 NA 330759 GCST90012115 GCST PMID:32986727 2020-09-28 Age-related hearing impairment (MTAG) nervous system disease Nervous System Disease
rs3131618 3618 2.2e-76 0.0130578 1.01314342535745 484598 GCST90038635 GCST PMID:33959723 2021-04-08 Thyroid problem (not cancer) endocrine system disease Endocrine System Disease
rs3131618 3618 2.4e-05 -0.00272424 0.997279467374432 484598 GCST90038681 GCST PMID:33959723 2021-04-08 Psoriasis integumentary system disease Integumentary System Disease
rs3131618 3618 2.7e-08 0.00360727 1.00361378402869 484598 GCST90038633 GCST PMID:33959723 2021-04-08 Diabetes pancreas disease Pancreas Disease
rs3131618 3618 4.161256407e-09 -0.327116141697188 0.721 33394 GCST005527 GCST PMID:23143594 2012-12-01 Psoriasis integumentary system disease Integumentary System Disease
rs3131618 3618 3.88e-19 0.15224 1.16443966841935 260405 FINNGEN_R6_E4_HYTHY_AI_STRICT_PURCH FINNGEN NA 2022-01-24 "Hypothyroidism, strict autoimmune, 3 medication purchases required" endocrine system disease Endocrine System Disease
rs3131618 3618 3.31e-08 0.09315 1.09762636687543 249793 FINNGEN_R6_KELA_DIAB_INSUL_EXMORE FINNGEN NA 2022-01-24 "Diabetes, insuline treatment (Kela reimbursement) (more control exclusions)" pancreas disease Pancreas Disease
rs3131618 3618 4.22e-21 0.1945 1.21470348288504 224461 FINNGEN_R6_DM_RETINOPATHY_EXMORE FINNGEN NA 2022-01-24 Diabetic retinopathy (more control exclusions) disease of visual system Disease Of Visual System
rs3131618 3618 3.15e-26 0.27134 1.31172097970881 253168 FINNGEN_R6_DM_RETINA_PROLIF FINNGEN NA 2022-01-24 Proliferative diabetic retinopathy disease of visual system Disease Of Visual System
rs3131618 3618 0.000549 0.06866 1.07107198275923 213627 FINNGEN_R6_C_STROKE FINNGEN NA 2022-01-24 STROKE cardiovascular disease Cardiovascular Disease
rs3131618 3618 0.00486 0.03924 1.04002005851402 242775 FINNGEN_R6_M13_DORSOPATHYOTH FINNGEN NA 2022-01-24 "Other dorsopathies, not elsewhere classified" musculoskeletal or connective tissue disease Musculoskeletal Or Connective Tissue Disease
rs3131618 3618 0.000812 0.06142 1.06334542549196 231596 FINNGEN_R6_KNEE_ARTHROSIS FINNGEN NA 2022-01-24 Gonarthrosis [arthrosis of knee](FG) musculoskeletal or connective tissue disease Musculoskeletal Or Connective Tissue Disease
rs3131618 3618 0.00257 0.05686 1.05850760895639 201213 FINNGEN_R6_M13_ARTHROSIS_KNEE FINNGEN NA 2022-01-24 Gonarthrosis musculoskeletal or connective tissue disease Musculoskeletal Or Connective Tissue Disease
rs3131618 3618 6.76e-08 0.09037 1.09457920309565 260405 FINNGEN_R6_ILD_ENDPOINTS FINNGEN NA 2022-01-24 Interstitial lung disease endpoints respiratory or thoracic disease Respiratory Or Thoracic Disease
rs3131618 3618 6.66e-09 0.17297 1.18883043963586 253298 FINNGEN_R6_I9_ATHSCLE FINNGEN NA 2022-01-24 "Atherosclerosis, excluding cerebral, coronary and PAD" cardiovascular disease Cardiovascular Disease
rs3131618 3618 0.00337 0.05814 1.05986336619538 252722 FINNGEN_R6_H8_HL_SEN_NAS FINNGEN NA 2022-01-24 Sensorineural hearing loss nervous system disease Nervous System Disease
rs3131618 3618 0.000643 -0.09454 0.909791342244497 260405 FINNGEN_R6_ABDOM_HERNIA FINNGEN NA 2022-01-24 Hernia of abodminal wall gastrointestinal disease Gastrointestinal Disease
rs3131618 3618 1.01e-08 0.12506 1.13321644401372 260405 FINNGEN_R6_I9_DOAAC FINNGEN NA 2022-01-24 "Diseases of arteries, arterioles and capillaries" cardiovascular disease Cardiovascular Disease
rs3131618 3618 0.000585 0.06371 1.06578327679072 218528 FINNGEN_R6_M13_INTERVERTEB FINNGEN NA 2022-01-24 Other intervertebral disc disorders musculoskeletal or connective tissue disease Musculoskeletal Or Connective Tissue Disease
rs3131618 3618 5.59e-05 0.07203 1.07468758420774 260405 FINNGEN_R6_N14_RENALTUB FINNGEN NA 2022-01-24 Renal tubulo-intestitial diseases urinary system disease Urinary System Disease
rs3131618 3618 1.46e-34 0.4408 1.55394988128498 196542 FINNGEN_R6_DM_KETOACIDOSIS FINNGEN NA 2022-01-24 Diabetic ketoacidosis pancreas disease Pancreas Disease
rs3131618 3618 0.000905 0.05729 1.0589628651013 260405 FINNGEN_R6_I9_HEARTFAIL_NS FINNGEN NA 2022-01-24 "Heart failure, not strict" cardiovascular disease Cardiovascular Disease
rs3131618 3618 0.00271 0.05737 1.05904758551927 254382 FINNGEN_R6_H8_CONSENHEARINGLOSS FINNGEN NA 2022-01-24 Conductive and sensorineural hearing loss nervous system disease Nervous System Disease
rs3131618 3618 0.00173 0.06916 1.07160765265692 252363 FINNGEN_R6_N14_PYELONEPHR FINNGEN NA 2022-01-24 Acute tubulo-interstitial nephritis urinary system disease Urinary System Disease
rs3131618 3618 0.00419 0.08074 1.08408899678221 230024 FINNGEN_R6_J10_COPD FINNGEN NA 2022-01-24 COPD respiratory or thoracic disease Respiratory Or Thoracic Disease
rs3131618 3618 0.00228 0.14629 1.15753182361013 250584 FINNGEN_R6_J10_ACUTELOWERNAS FINNGEN NA 2022-01-24 Unspecified acute lower respiratory infection infectious disease Infectious Disease
rs3131618 3618 0.00463 0.10053 1.10575681391091 260405 FINNGEN_R6_M13_EARLY_LUMBAR_PROLAPSE FINNGEN NA 2022-01-24 "Early lumbar disc prolapse, operated" musculoskeletal or connective tissue disease Musculoskeletal Or Connective Tissue Disease
rs3131618 3618 1.15e-28 0.43169 1.53985768528088 245715 FINNGEN_R6_H7_RETINOPATHYDIAB FINNGEN NA 2022-01-24 Diabetic retinopathy disease of visual system Disease Of Visual System
rs3131618 3618 1.57e-29 0.41204 1.50989483091408 208965 FINNGEN_R6_OTHER_SYSTCON_FG FINNGEN NA 2022-01-24 Other systemic involvement of connective tissue (FG) musculoskeletal or connective tissue disease Musculoskeletal Or Connective Tissue Disease
rs3131618 3618 0.00023 0.15102 1.16301991824758 260405 FINNGEN_R6_N14_GLOMERULAR FINNGEN NA 2022-01-24 Glomerular diseases urinary system disease Urinary System Disease
rs3131618 3618 7.97e-10 -0.35841 0.698786513794836 196135 FINNGEN_R6_M13_ANKYLOSPON FINNGEN NA 2022-01-24 Ankylosing spondylitis musculoskeletal or connective tissue disease Musculoskeletal Or Connective Tissue Disease
rs3131618 3618 1.12e-16 0.44991 1.56817104374495 244571 FINNGEN_R6_DM_RETINA_NOS FINNGEN NA 2022-01-24 Unspecified diabetic retinopathy disease of visual system Disease Of Visual System
rs3131618 3618 4.2e-16 0.43715 1.5482883028844 243463 FINNGEN_R6_H7_MACULOPATHYDIAB FINNGEN NA 2022-01-24 Diabetic maculopathy disease of visual system Disease Of Visual System
rs3131618 3618 0.00477 0.21688 1.24219502979003 204831 FINNGEN_R6_NECROVASC_FG FINNGEN NA 2022-01-24 Other necrotizing vasculopathies (FG) cardiovascular disease Cardiovascular Disease
rs3131618 3618 0.00156 0.23303 1.26241935133972 260405 FINNGEN_R6_DRUGADVERS_NEUTROPENIA FINNGEN NA 2022-01-24 Drug-induced neutropenia immune system disease Immune System Disease
rs3131618 3618 1.78e-08 0.67472 1.96348312371948 215619 FINNGEN_R6_E4_DM1PERIPH FINNGEN NA 2022-01-24 Type 1 diabetes with peripheral circulatory complications cardiovascular disease Cardiovascular Disease
rs3131618 3618 3.83e-12 1.44202 4.22923023941154 236681 FINNGEN_R6_K11_IBD_STRICT_PSC FINNGEN NA 2022-01-24 IBD (strict) with PSC gastrointestinal disease Gastrointestinal Disease
rs3131618 3618 3.12e-14 1.83116 6.24112216282976 253497 FINNGEN_R6_M13_POLYMYO FINNGEN NA 2022-01-24 Polymyositis urinary system disease Urinary System Disease
rs3131618 3618 1.8e-13 1.29496 3.65084993722306 204049 FINNGEN_R6_DERMATOPOLY_FG FINNGEN NA 2022-01-24 Dermatopolymyositis (FG) integumentary system disease Integumentary System Disease
rs3131618 3618 0.00212 0.51418 1.67226668074955 246828 FINNGEN_R6_L12_GRANUANNU FINNGEN NA 2022-01-24 Granuloma annulare integumentary system disease Integumentary System Disease
rs3131618 3618 0.00471 0.71737 2.04903715022967 231403 FINNGEN_R6_G6_DISOTHUNS FINNGEN NA 2022-01-24 Disorders of other and unspecified cranial nerves nervous system disease Nervous System Disease
rs3131618 3618 1e-04 -0.00501248 0.995000061514428 484598 GCST90038595 GCST PMID:33959723 2021-04-08 Cardiovascular disease cardiovascular disease Cardiovascular Disease
rs3131618 3618 2.2e-06 -0.0032901 0.996715306448128 484598 GCST90038650 GCST PMID:33959723 2021-04-08 Depression nervous system disease Nervous System Disease
rs3131618 3618 8.937e-09 -0.1463 0.863898494756896 40266 GCST004132 GCST PMID:28067908 2017-01-09 Crohn's disease gastrointestinal disease Gastrointestinal Disease
rs3131618 3618 2.5421e-90 0.858661619037519 2.36 14267 GCST003155 GCST PMID:26502338 2015-10-26 Systemic lupus erythematosus urinary system disease Urinary System Disease
rs3131618 3618 2.5421e-90 0.858661619037519 2.36 14267 GCST003156 GCST PMID:26502338 2015-10-26 Systemic lupus erythematosus urinary system disease Urinary System Disease
rs3131618 3618 0.0006312 -0.0641 NA 627998 GCST90000513 GCST PMID:34111113 2021-06-10 Frozen shoulder musculoskeletal or connective tissue disease Musculoskeletal Or Connective Tissue Disease
rs3131618 3618 0.0006312 -0.0641 NA 627998 GCST90000513 GCST PMID:34111113 2021-06-10 Frozen shoulder musculoskeletal or connective tissue disease Musculoskeletal Or Connective Tissue Disease
rs3131618 3618 8.143e-85 1.2682 3.55444879286484 7979 GCST010005 GCST PMID:32231244 2020-03-30 Membranous nephropathy urinary system disease Urinary System Disease
rs3131618 3618 0.00158 0.0532 1.05464055213838 260405 FINNGEN_R6_AB1_OTHER_BACTERIAL FINNGEN NA 2022-01-24 Other bacterial diseases infectious disease Infectious Disease
rs3131618 3618 1.09e-05 0.06805 1.07041882808218 260405 FINNGEN_R6_E4_DIABETES FINNGEN NA 2022-01-24 Diabetes mellitus pancreas disease Pancreas Disease
rs3131618 3618 2.51e-05 0.10793 1.11396976477364 246371 FINNGEN_R6_L12_DERM_NAS FINNGEN NA 2022-01-24 Other and unspecified dermatitis integumentary system disease Integumentary System Disease
rs3131618 3618 2.39e-23 0.30136 1.35169586446984 199410 FINNGEN_R6_DM_SEVERAL_COMPLICATIONS FINNGEN NA 2022-01-24 "Diabetes, several complications" pancreas disease Pancreas Disease
rs3131618 3618 2.17e-10 0.20109 1.22273481300457 199229 FINNGEN_R6_DM_PERIPHATHERO FINNGEN NA 2022-01-24 Peripheral atherosclerosis cardiovascular disease Cardiovascular Disease
rs3131618 3618 0.00413 0.08254 1.0860421142548 229603 FINNGEN_R6_J10_COPDNAS FINNGEN NA 2022-01-24 Other chronic obstructive pulmonary disease respiratory or thoracic disease Respiratory Or Thoracic Disease
rs3131618 3618 1.8e-05 0.09408 1.09864763421233 260405 FINNGEN_R6_L12_OTHERSKINSUBCUTIS FINNGEN NA 2022-01-24 Other disorders of skin and subcutaneous tissue integumentary system disease Integumentary System Disease
rs3131618 3618 5.04e-31 0.41771 1.5184802512711 258624 FINNGEN_R6_M13_OTHCONN FINNGEN NA 2022-01-24 Other systemic involvement of connective tissue musculoskeletal or connective tissue disease Musculoskeletal Or Connective Tissue Disease
rs3131618 3618 8.36e-07 0.17323 1.18913957573612 250200 FINNGEN_R6_H8_NONSUPPNAS FINNGEN NA 2022-01-24 Nonsuppurative otitis media disease of ear Disease Of Ear
rs3131618 3618 7e-05 0.1371 1.14694283706958 164333 FINNGEN_R6_ALLERG_ASTHMA FINNGEN NA 2022-01-24 Allergic asthma (mode) respiratory or thoracic disease Respiratory Or Thoracic Disease
rs3131618 3618 0.00294 0.13915 1.1492964815469 260405 FINNGEN_R6_L12_LICHENPLANUS_INCLAVO FINNGEN NA 2022-01-24 "Lichen planus, including avohilmo" integumentary system disease Integumentary System Disease
rs3131618 3618 1.72e-21 0.36274 1.43726212250569 195703 FINNGEN_R6_DM_HYPOGLYC FINNGEN NA 2022-01-24 Diabetic hypoglycemia pancreas disease Pancreas Disease
rs3131618 3618 3.32e-270 1.71097 5.53432717219845 253210 FINNGEN_R6_K11_COELIAC FINNGEN NA 2022-01-24 Coeliac disease gastrointestinal disease Gastrointestinal Disease
rs3131618 3618 6.24e-05 0.21963 1.2456157674805 247033 FINNGEN_R6_I9_PERIPH FINNGEN NA 2022-01-24 Peripheral artery operations in Hilmo cardiovascular disease Cardiovascular Disease
rs3131618 3618 3.6e-06 0.57222 1.77219696487783 198147 FINNGEN_R6_M13_MYOSITIS FINNGEN NA 2022-01-24 Myositis musculoskeletal or connective tissue disease Musculoskeletal Or Connective Tissue Disease
rs3131618 3618 1.54e-05 0.47323 1.60517052974459 251518 FINNGEN_R6_E4_ADDISON FINNGEN NA 2022-01-24 Adrenocortical insufficiency endocrine system disease Endocrine System Disease
rs3131618 3618 2.16e-74 3.06831 21.5055276050733 259836 FINNGEN_R6_L12_DERMATHERP FINNGEN NA 2022-01-24 Dermatitis herpetiformis integumentary system disease Integumentary System Disease
rs3131618 3618 3.74e-05 0.4964 1.64279654503052 215604 FINNGEN_R6_E4_DM2KETO FINNGEN NA 2022-01-24 Type 2 diabetes with ketoacidosis pancreas disease Pancreas Disease
rs3131618 3618 0.00324 -0.74024 0.476999421921091 260094 FINNGEN_R6_K11_HYPODO_NOS FINNGEN NA 2022-01-24 Hypodontia NOS gastrointestinal disease Gastrointestinal Disease
rs3131618 3618 8.91e-06 1.26167 3.53131386001101 253440 FINNGEN_R6_M13_DERMATOPOLYNAS FINNGEN NA 2022-01-24 "Dermatopolymyositis, unspecified" integumentary system disease Integumentary System Disease
rs3131618 3618 1.5e-05 0.00136008 1.00136100532826 484598 GCST90038685 GCST PMID:33959723 2021-04-08 Rheumatoid arthritis musculoskeletal or connective tissue disease Musculoskeletal Or Connective Tissue Disease
rs3131618 3618 7.7e-05 -0.00463643 0.995374301649652 484598 GCST90038604 GCST PMID:33959723 2021-04-08 Hypertension cardiovascular disease Cardiovascular Disease
rs3131618 3618 1e-06 0.00211098 1.00211320968695 484598 GCST90038652 GCST PMID:33959723 2021-04-08 Bone disorder musculoskeletal or connective tissue disease Musculoskeletal Or Connective Tissue Disease
rs3131618 3618 4.8e-06 -0.00288439 0.997119765856172 484598 GCST90038598 GCST PMID:33959723 2021-04-08 Renal or urological disease urinary system disease Urinary System Disease
rs3131618 3618 0.00077 -0.000877545 0.999122839930008 484598 GCST90038699 GCST PMID:33959723 2021-04-08 Arthritis (not osteoarthritis) musculoskeletal or connective tissue disease Musculoskeletal Or Connective Tissue Disease
rs3131618 3618 5.592e-10 0.9459 2.57512995293114 913 GCST005964 GCST PMID:29769526 2018-05-16 Neuromyelitis optica disease of visual system Disease Of Visual System
rs3131618 3618 1.87e-31 1.33736668749647 3.809 2370 GCST005540 GCST PMID:26651848 2016-05-01 Sarcoidosis (Lofgren's syndrome) respiratory or thoracic disease Respiratory Or Thoracic Disease
rs3131618 3618 3.12e-05 0.07154 1.07416111628665 260405 FINNGEN_R6_H7_LENS FINNGEN NA 2022-01-24 Disorders of lens disease of visual system Disease Of Visual System
rs3131618 3618 2.53e-14 0.16358 1.17771956898434 98164 FINNGEN_R6_HYPOTHY_PURCHASE FINNGEN NA 2022-01-24 Hypothyroidism and >3 levothyroxin purchases endocrine system disease Endocrine System Disease
rs3131618 3618 0.00336 0.06681 1.06909233133331 260405 FINNGEN_R6_RX_CROHN_2NDLINE FINNGEN NA 2022-01-24 Second line medication for Crohns disease gastrointestinal disease Gastrointestinal Disease
rs3131618 3618 5.01e-06 0.09704 1.10190444891746 260405 FINNGEN_R6_H8_MIDDLEMASTOID FINNGEN NA 2022-01-24 Diseases of middle ear and mastoid disease of ear Disease Of Ear
rs3131618 3618 0.00293 0.03834 1.03908446154315 260405 FINNGEN_R6_H8_EAR FINNGEN NA 2022-01-24 Diseases of the ear and mastoid process disease of ear Disease Of Ear
rs3131618 3618 0.000905 0.05729 1.0589628651013 260405 FINNGEN_R6_I9_HEARTFAIL_AND_OVERWEIGHT FINNGEN NA 2022-01-24 Heart failure and bmi 25plus cardiovascular disease Cardiovascular Disease
rs3131618 3618 0.00123 0.09625 1.10103428816156 249184 FINNGEN_R6_H7_MACULADEGEN FINNGEN NA 2022-01-24 Degeneration of macula and posterior pole disease of visual system Disease Of Visual System
rs3131618 3618 2.99e-07 0.07667 1.07968572130921 260405 FINNGEN_R6_J10_LOWCHRON FINNGEN NA 2022-01-24 Chronic lower respiratory diseases respiratory or thoracic disease Respiratory Or Thoracic Disease
rs3131618 3618 0.00431 0.05323 1.05467219182954 260405 FINNGEN_R6_K11_APPENDIX FINNGEN NA 2022-01-24 Diseases of appendix gastrointestinal disease Gastrointestinal Disease
rs3131618 3618 0.00155 0.11351 1.12020309086728 257909 FINNGEN_R6_N14_CHRONKIDNEYDIS FINNGEN NA 2022-01-24 Chronic kidney disease urinary system disease Urinary System Disease
rs3131618 3618 0.00458 0.09072 1.09496237286753 165372 FINNGEN_R6_ASTHMA_PNEUMONIA_AND_SEPSIS FINNGEN NA 2022-01-24 Asthma-related pneumonia or sepsis infectious disease Infectious Disease
rs3131618 3618 1.68e-16 0.27829 1.3208691937381 74138 FINNGEN_R6_HYPOTHY_REIMB FINNGEN NA 2022-01-24 "Hypothyroidism, drug reimbursement" endocrine system disease Endocrine System Disease
rs3131618 3618 8.17e-45 0.59359 1.81047637272442 225937 FINNGEN_R6_E4_THYTOXNAS FINNGEN NA 2022-01-24 "Thyrotoxicosis, other and/or unspecified" endocrine system disease Endocrine System Disease
rs3131618 3618 0.00185 -0.11814 0.888571643876066 230857 FINNGEN_R6_K11_VENTHER FINNGEN NA 2022-01-24 Ventral hernia gastrointestinal disease Gastrointestinal Disease
rs3131618 3618 3.45e-05 0.17437 1.19049596784907 201387 FINNGEN_R6_M13_ADHCAPSULITIS FINNGEN NA 2022-01-24 Adhesive capsulitis of shoulder musculoskeletal or connective tissue disease Musculoskeletal Or Connective Tissue Disease
rs3131618 3618 0.00247 0.12171 1.12942652059237 260405 FINNGEN_R6_D3_BLOODOTHER FINNGEN NA 2022-01-24 Other diseases of blood and blood-forming organs hematologic disease Hematologic Disease
rs3131618 3618 7.28e-48 0.52237 1.68601878285331 79973 FINNGEN_R6_THYROID_DISORDER_IBD FINNGEN NA 2022-01-24 "Disorders of thyroid, IBD co-morbidities" gastrointestinal disease Gastrointestinal Disease
rs3131618 3618 5.79e-07 0.20266 1.22465601440946 217292 FINNGEN_R6_DM_NEPHROPATHY_EXMORE FINNGEN NA 2022-01-24 Diabetic nephropathy (more control exclusions) urinary system disease Urinary System Disease
rs3131618 3618 0.00346 0.12922 1.13794044352717 259929 FINNGEN_R6_K11_UC_STRICT FINNGEN NA 2022-01-24 "Ulcerative colitis (strict definition, require KELA)" gastrointestinal disease Gastrointestinal Disease
rs3131618 3618 9.35e-06 -0.18859 0.828125968747444 238753 FINNGEN_R6_SPONDYLOARTHRITIS FINNGEN NA 2022-01-24 Spondyloarthritis musculoskeletal or connective tissue disease Musculoskeletal Or Connective Tissue Disease
rs3131618 3618 0.00186 0.10498 1.11068839636564 260405 FINNGEN_R6_GLOMER_NEPHRITIS FINNGEN NA 2022-01-24 Glomerulonephritis urinary system disease Urinary System Disease
rs3131618 3618 1.8e-14 0.47659 1.61057297374784 192605 FINNGEN_R6_DM_NEUROPATHY FINNGEN NA 2022-01-24 Diabetic neuropathy nervous system disease Nervous System Disease
rs3131618 3618 0.00445 0.17662 1.193177599481 217552 FINNGEN_R6_K11_OTHINT FINNGEN NA 2022-01-24 Other diseases of intestine gastrointestinal disease Gastrointestinal Disease
rs3131618 3618 0.000995 0.18842 1.20734049188367 255257 FINNGEN_R6_M13_POLYMYALGIA FINNGEN NA 2022-01-24 Polymyalgia rheumatica musculoskeletal or connective tissue disease Musculoskeletal Or Connective Tissue Disease
rs3131618 3618 0.00243 0.14935 1.16107929585482 161150 FINNGEN_R6_ASTHMA_ALLERG FINNGEN NA 2022-01-24 Asthma and allergy respiratory or thoracic disease Respiratory Or Thoracic Disease
rs3131618 3618 6.8e-07 -0.27143 0.762288641805402 243506 FINNGEN_R6_H7_CHALAZION FINNGEN NA 2022-01-24 Chalazion infectious disease Infectious Disease
rs3131618 3618 0.00235 0.19059 1.20996326543116 216765 FINNGEN_R6_E4_DM2REN FINNGEN NA 2022-01-24 Type 2 diabetes with renal complications urinary system disease Urinary System Disease
rs3131618 3618 9.9e-06 0.26973 1.30961080807546 260405 FINNGEN_R6_AB1_ARTHROPOD FINNGEN NA 2022-01-24 Arthropod-borne viral fevers and viral haemorrhagic fevers infectious disease Infectious Disease
rs3131618 3618 0.00112 0.22146 1.24789733132918 260039 FINNGEN_R6_AB1_VIRAL_HEMOR_FEVER_NOS FINNGEN NA 2022-01-24 "Viral haemorrhagic fevers, not elsewhere classified/unspecified" infectious disease Infectious Disease
rs3131618 3618 8.11e-26 1.12367 3.07612288359939 208435 FINNGEN_R6_SLE_FG FINNGEN NA 2022-01-24 SLE (Finngen) urinary system disease Urinary System Disease
rs3131618 3618 1.24e-12 0.97741 2.6575642292719 247000 FINNGEN_R6_L12_LUPUS FINNGEN NA 2022-01-24 Lupus erythematosus musculoskeletal or connective tissue disease Musculoskeletal Or Connective Tissue Disease
rs3131618 3618 3.15e-08 0.58457 1.79421930543921 241758 FINNGEN_R6_H7_RETINOPATHYDIAB_BKG_SEVERE FINNGEN NA 2022-01-24 Severe diabetic background retinopathy disease of visual system Disease Of Visual System
rs3131618 3618 1.85e-05 0.60342 1.82836111496138 259014 FINNGEN_R6_AB1_VIRAL_INOTHER FINNGEN NA 2022-01-24 Viral agents as the cause of diseases classified to other chapters infectious disease Infectious Disease
rs3131618 3618 1.01e-05 0.63996 1.89640502158694 253657 FINNGEN_R6_M13_OVERLAP FINNGEN NA 2022-01-24 Other overlap syndromes musculoskeletal or connective tissue disease Musculoskeletal Or Connective Tissue Disease
rs3131618 3618 1.77e-13 1.26535 3.54433303560637 253612 FINNGEN_R6_M13_DERMATOPOLY FINNGEN NA 2022-01-24 Dermatopolymyositis integumentary system disease Integumentary System Disease
rs3131618 3618 0.000663 0.50025 1.64913350254464 258589 FINNGEN_R6_G6_MYASTHENIA FINNGEN NA 2022-01-24 Myasthenia gravis immune system disease Immune System Disease
rs3131618 3618 0.000253 0.0487 1.04990533189 403124 GCST007090 GCST PMID:30664745 2019-01-21 Knee osteoarthritis musculoskeletal or connective tissue disease Musculoskeletal Or Connective Tissue Disease
rs3131618 3618 1.5e-93 0.00548009 1.00549513315994 484598 GCST90038636 GCST PMID:33959723 2021-04-08 Hyperthyroidism or thyrotoxicosis endocrine system disease Endocrine System Disease
rs3131618 3618 1.2e-20 0.00227111 1.0022736909238 484598 GCST90038660 GCST PMID:33959723 2021-04-08 Connective tissue disorder musculoskeletal or connective tissue disease Musculoskeletal Or Connective Tissue Disease
rs3131618 3618 1.7e-12 -0.00518953 0.994823912347602 484598 GCST90038619 GCST PMID:33959723 2021-04-08 Esophageal disorder gastrointestinal disease Gastrointestinal Disease
rs3131618 3618 2e-08 -0.00337569 0.996630001235738 484598 GCST90038624 GCST PMID:33959723 2021-04-08 Gastroesophageal reflux disease or gastric reflux gastrointestinal disease Gastrointestinal Disease
rs3131618 3618 0.0014 -0.00144177 0.998559268851045 484598 GCST90038626 GCST PMID:33959723 2021-04-08 Irritable bowel syndrome gastrointestinal disease Gastrointestinal Disease
rs3131618 3618 0.0024 0.00106416 1.00106472641916 484598 GCST90038687 GCST PMID:33959723 2021-04-08 Gout musculoskeletal or connective tissue disease Musculoskeletal Or Connective Tissue Disease
rs3131618 3618 0.00039 0.00129607 1.0012969102617 484598 GCST90038656 GCST PMID:33959723 2021-04-08 Osteoporosis musculoskeletal or connective tissue disease Musculoskeletal Or Connective Tissue Disease
rs3131618 3618 0.00345167419465 -0.0466565 0.954415182905348 34652 GCST003043 GCST PMID:26192919 2015-07-20 Inflammatory bowel disease [EA] gastrointestinal disease Gastrointestinal Disease
rs3131618 3618 6.2517738679e-09 -0.11638 0.890136906996788 20883 GCST003044 GCST PMID:26192919 2015-07-20 Crohn's disease [EA] gastrointestinal disease Gastrointestinal Disease
rs3131618 3618 9.88131291682493e-324 1.90210752639692 6.7 24269 GCST005523 GCST PMID:22057235 2011-11-06 Celiac disease gastrointestinal disease Gastrointestinal Disease
rs9296128 3618 0.00017 0.0434 1.04435555353472 260405 FINNGEN_R6_M13_ARTHROSIS_KNEE_PRIM_ICD10 FINNGEN NA 2022-01-24 "Gonarthrosis,primary" musculoskeletal or connective tissue disease Musculoskeletal Or Connective Tissue Disease
rs9296128 3618 0.00373 -0.2326 0.79247049833446 183338 FINNGEN_R6_I9_CARDMYOHYP FINNGEN NA 2022-01-24 "Cardiomyopathy, Hypertrophic obstructive" cardiovascular disease Cardiovascular Disease
rs9296128 3618 7.18e-05 0.36875 1.44592607696654 231581 FINNGEN_R6_G6_LSROOT FINNGEN NA 2022-01-24 "Lumbosacral root disorders, not elsewhere classified" nervous system disease Nervous System Disease
rs9296128 3618 0.00012 0.0287416 1.02915862552459 547261 GCST005195 GCST PMID:29212778 2017-12-06 Coronary artery disease cardiovascular disease Cardiovascular Disease
rs9296128 3618 0.00354 0.04949 1.05073508481144 242802 FINNGEN_R6_PRIM_KNEEARTHROSIS FINNGEN NA 2022-01-24 "Primary gonarthrosis, bilateral" musculoskeletal or connective tissue disease Musculoskeletal Or Connective Tissue Disease
rs9296128 3618 0.000975 0.12703 1.13545108080296 254956 FINNGEN_R6_M13_SJOGREN FINNGEN NA 2022-01-24 Sicca syndrome [Sjögren] disease of visual system Disease Of Visual System
rs9296128 3618 0.000835 -0.26844 0.764571295711393 260107 FINNGEN_R6_I9_HEARTFAIL_AND_HYPERTCARDIOM FINNGEN NA 2022-01-24 Heart failure and hypertrophic cardiomyopathy cardiovascular disease Cardiovascular Disease
rs9296128 3618 0.000772 0.02853 1.02894087859786 226692 FINNGEN_R6_M13_OTHERJOINT FINNGEN NA 2022-01-24 Other joint disorders musculoskeletal or connective tissue disease Musculoskeletal Or Connective Tissue Disease
rs9296128 3618 0.00434 0.03982 1.04062344511316 253205 FINNGEN_R6_I9_STR FINNGEN NA 2022-01-24 "Stroke, excluding SAH" cardiovascular disease Cardiovascular Disease
rs9296128 3618 0.00273 -0.07675 0.926121355006366 260405 FINNGEN_R6_D3_IMMUNEMECHANISM FINNGEN NA 2022-01-24 Certain disorders involving the immune mechanism immune system disease Immune System Disease
rs9296128 3618 0.000345 0.0285787104579778 1.028991 639221 GCST011365 GCST PMID:33532862 2021-02-03 Myocardial infarction cardiovascular disease Cardiovascular Disease
rs9296128 3618 0.003216 0.067431 1.06975644385666 1557411 GCST011083 GCST PMID:32404885 2020-05-13 COVID-19 (hospitalized vs population) RELEASE 5 infectious disease Infectious Disease
rs9296128 3618 9.03e-06 0.0267 1.02705963864959 296525 GCST005194 GCST PMID:29212778 2017-12-06 Coronary artery disease cardiovascular disease Cardiovascular Disease
rs9296128 3618 0.000129 0.04331 1.04426156576442 235230 FINNGEN_R6_E4_HYTHY_AI_STRICT FINNGEN NA 2022-01-24 "Hypothyroidism, strict autoimmune" endocrine system disease Endocrine System Disease
rs9296128 3618 0.00249 0.02645 1.02680290583287 260405 FINNGEN_R6_AUTOIMMUNE FINNGEN NA 2022-01-24 Autoimmune diseases immune system disease Immune System Disease
rs9296128 3618 6.26e-05 0.0422 1.04310307850579 254846 FINNGEN_R6_E4_HYTHYNAS FINNGEN NA 2022-01-24 "Hypothyroidism,  other/unspecified" endocrine system disease Endocrine System Disease
rs9296128 3618 0.0045 -0.08407 0.919366898159752 206692 FINNGEN_R6_SPONDYLOPATHY_FG FINNGEN NA 2022-01-24 Spondylopathies (FG) musculoskeletal or connective tissue disease Musculoskeletal Or Connective Tissue Disease
rs9296128 3618 1.3e-05 0.00215981 1.0021621440697 484598 GCST90038635 GCST PMID:33959723 2021-04-08 Thyroid problem (not cancer) endocrine system disease Endocrine System Disease
rs9296128 3618 0.001682 0.061405 1.06332947543021 1887658 GCST011081 GCST PMID:32404885 2020-05-13 COVID-19 (hospitalized vs population) RELEASE 5 infectious disease Infectious Disease
rs9296128 3618 4.08e-05 0.04333 1.04428245120458 260405 FINNGEN_R6_E4_HYTHY_AI_STRICT_PURCH FINNGEN NA 2022-01-24 "Hypothyroidism, strict autoimmune, 3 medication purchases required" endocrine system disease Endocrine System Disease
rs9296128 3618 0.000617 0.03341 1.03397438184419 260405 FINNGEN_R6_E4_THYROID FINNGEN NA 2022-01-24 Disorders of the thyroid gland endocrine system disease Endocrine System Disease
rs9296128 3618 0.00214 0.02631 1.02665916348825 242775 FINNGEN_R6_M13_DORSOPATHYOTH FINNGEN NA 2022-01-24 "Other dorsopathies, not elsewhere classified" musculoskeletal or connective tissue disease Musculoskeletal Or Connective Tissue Disease
rs9296128 3618 9.09e-05 0.0444 1.04540043144014 231596 FINNGEN_R6_KNEE_ARTHROSIS FINNGEN NA 2022-01-24 Gonarthrosis [arthrosis of knee](FG) musculoskeletal or connective tissue disease Musculoskeletal Or Connective Tissue Disease
rs9296128 3618 2.02e-05 0.04979 1.05105035262469 201213 FINNGEN_R6_M13_ARTHROSIS_KNEE FINNGEN NA 2022-01-24 Gonarthrosis musculoskeletal or connective tissue disease Musculoskeletal Or Connective Tissue Disease
rs9296128 3618 0.0032 0.04968 1.05093474344452 258216 FINNGEN_R6_H8_VERTIGO FINNGEN NA 2022-01-24 Disorders of vestibular function (Vertigo) disease of ear Disease Of Ear
rs9296128 3618 0.000438 0.03998 1.04078995818507 218528 FINNGEN_R6_M13_INTERVERTEB FINNGEN NA 2022-01-24 Other intervertebral disc disorders musculoskeletal or connective tissue disease Musculoskeletal Or Connective Tissue Disease
rs9296128 3618 0.00212 0.03648 1.0371535607391 254382 FINNGEN_R6_H8_CONSENHEARINGLOSS FINNGEN NA 2022-01-24 Conductive and sensorineural hearing loss nervous system disease Nervous System Disease
rs9296128 3618 0.00199 -0.10917 0.896577986284281 196135 FINNGEN_R6_M13_ANKYLOSPON FINNGEN NA 2022-01-24 Ankylosing spondylitis musculoskeletal or connective tissue disease Musculoskeletal Or Connective Tissue Disease
rs9296128 3618 0.000869 -0.14736 0.862983247519187 236778 FINNGEN_R6_F5_OCD FINNGEN NA 2022-01-24 Obsessive-compulsive disorder nervous system disease Nervous System Disease
rs9296128 3618 0.000119061 0.113328685307003 1.12 14267 GCST003155 GCST PMID:26502338 2015-10-26 Systemic lupus erythematosus urinary system disease Urinary System Disease
rs9296128 3618 0.000119061 0.113328685307003 1.12 14267 GCST003156 GCST PMID:26502338 2015-10-26 Systemic lupus erythematosus urinary system disease Urinary System Disease
rs9296128 3618 0.0012 -0.027 0.973361241524337 15843 GCST90016625 GCST PMID:33686288 2021-03-08 Ulcerative colitis vs rheumatoid arthritis (ordinary least squares (OLS)) gastrointestinal disease Gastrointestinal Disease
rs9296128 3618 0.000135 -0.07547 0.927307549343195 242769 FINNGEN_R6_ATOPIC_STRICT_REIMB FINNGEN NA 2022-01-24 "Atopic dermatitis, strict definition with reimbursement" integumentary system disease Integumentary System Disease
rs9296128 3618 0.000128 -0.0775 0.925427024396637 260078 FINNGEN_R6_ATOPIC_STRICT FINNGEN NA 2022-01-24 "Atopic  dermatitis, strict definition" integumentary system disease Integumentary System Disease
rs9296128 3618 0.000296 -0.21384 0.807477571098896 260405 FINNGEN_R6_I9_HYPERTROCARDMYOP FINNGEN NA 2022-01-24 Hypertrophic cardiomyopathy cardiovascular disease Cardiovascular Disease
rs9296128 3618 0.000913 0.04082 1.04166458904347 252722 FINNGEN_R6_H8_HL_SEN_NAS FINNGEN NA 2022-01-24 Sensorineural hearing loss nervous system disease Nervous System Disease
rs9296128 3618 0.00278 0.04538 1.04642542602826 260405 FINNGEN_R6_H8_INNER FINNGEN NA 2022-01-24 Diseases of inner ear disease of ear Disease Of Ear
rs9296128 3618 0.00403 0.06136 1.06328162668042 245905 FINNGEN_R6_H7_CONJUNCTIVITISACUNONATOPIC FINNGEN NA 2022-01-24 "Conjunctivitis (acute, non atopic)" disease of visual system Disease Of Visual System
rs9296128 3618 0.00394530748591712 -0.0292538368664 NA 472868 GCST90012877 GCST PMID:33589840 2021-02-15 Alzheimer's disease or family history of Alzheimer's disease nervous system disease Nervous System Disease
rs9296128 3618 8e-04 0.00152862 1.0015297889351 484598 GCST90038637 GCST PMID:33959723 2021-04-08 Hypothyroidism or myxedema endocrine system disease Endocrine System Disease
rs9296128 3618 0.00151 -0.10563 0.899757496768923 243506 FINNGEN_R6_H7_CHALAZION FINNGEN NA 2022-01-24 Chalazion infectious disease Infectious Disease
rs9296128 3618 3.93e-05 -0.22295 0.800154856037179 259440 FINNGEN_R6_M13_ANKYLOSPON_STRICT FINNGEN NA 2022-01-24 "Ankylosing spondylitis, strict definition" musculoskeletal or connective tissue disease Musculoskeletal Or Connective Tissue Disease
rs9296128 3618 0.000802 -0.23631 0.789535879868924 252778 FINNGEN_R6_PSORI_STRICT FINNGEN NA 2022-01-24 "Psoriasis (vulgaris), strict definition" integumentary system disease Integumentary System Disease
rs9296128 3618 0.0011 4.95302698147594 141.602945341263 426795 GCST006980 GCST PMID:30598549 2018-12-31 Fractures musculoskeletal or connective tissue disease Musculoskeletal Or Connective Tissue Disease
rs9296128 3618 0.0002866 0.0363 1.03696688989905 403124 GCST007090 GCST PMID:30664745 2019-01-21 Knee osteoarthritis musculoskeletal or connective tissue disease Musculoskeletal Or Connective Tissue Disease
rs9296128 3618 0.00039 0.00191439 1.00191622361443 484598 GCST90038619 GCST PMID:33959723 2021-04-08 Esophageal disorder gastrointestinal disease Gastrointestinal Disease
rs2395943 3618 0.000789 -0.06147 0.940381156750964 205727 FINNGEN_R6_J10_CHRONRHINITIS FINNGEN NA 2022-01-24 "Chronic rhinitsi, nasopharyngitis and pharyngitis" respiratory or thoracic disease Respiratory Or Thoracic Disease
rs2395943 3618 0.0014 -0.09193 0.912168999140268 238139 FINNGEN_R6_F5_GAD FINNGEN NA 2022-01-24 Generalized anxiety disorder nervous system disease Nervous System Disease
rs2395943 3618 0.002 -0.04463 0.956351266347477 116887 FINNGEN_R6_O15_ABORT_SPONTAN FINNGEN NA 2022-01-24 Spontaneous abortion reproductive system or breast disease Reproductive System Or Breast Disease
rs2395943 3618 0.00196 -0.20189 0.817184813327916 226220 FINNGEN_R6_I9_LYMPHOTH FINNGEN NA 2022-01-24 Other noninfective disordersof lymphatic vessels and lymph nodes immune system disease Immune System Disease
rs2395943 3618 0.00253 0.10487 1.11056622736146 233083 FINNGEN_R6_G6_DIABETNEUR FINNGEN NA 2022-01-24 Diabethic neuropathy nervous system disease Nervous System Disease
rs2395943 3618 0.0029 0.10476 1.11044407179513 192605 FINNGEN_R6_DM_NEUROPATHY FINNGEN NA 2022-01-24 Diabetic neuropathy nervous system disease Nervous System Disease
rs2395943 3618 0.0038 0.24672 1.27982071280503 236442 FINNGEN_R6_L12_ERYT_INTERTRIG FINNGEN NA 2022-01-24 Erythema intertrigo integumentary system disease Integumentary System Disease
rs2395943 3618 0.0035 0.11308 1.11972150708614 260405 FINNGEN_R6_AB1_VIRAL_CNS FINNGEN NA 2022-01-24 Viral infections of the central nervous system infectious disease Infectious Disease
rs2395943 3618 0.00255 -0.05727 0.94433906339515 251289 FINNGEN_R6_H8_SUP_ACUTE FINNGEN NA 2022-01-24 Acute suppurative otitis media disease of ear Disease Of Ear
rs998584 3618 1.18e-05 0.03989 1.0406962913039 260405 FINNGEN_R6_E4_DIABETES FINNGEN NA 2022-01-24 Diabetes mellitus pancreas disease Pancreas Disease
rs998584 3618 3.78e-05 0.0392 1.03997845854368 249334 FINNGEN_R6_DM_OTHER_WIDE FINNGEN NA 2022-01-24 "Other diabetes, wide definition" pancreas disease Pancreas Disease
rs998584 3618 0.00355 -0.0391 0.961654538884045 164491 FINNGEN_R6_I9_AF FINNGEN NA 2022-01-24 Atrial fibrillation and flutter cardiovascular disease Cardiovascular Disease
rs998584 3618 0.00256 0.09071 1.09495142329855 233845 FINNGEN_R6_E4_LIPOPROTNAS FINNGEN NA 2022-01-24 "Disorder of lipoprotein metabolism, unspecified" genetic, familial or congenital disease Genetic, Familial Or Congenital Disease
rs998584 3618 9.4e-09 0.00242664 1.00242958667387 484598 GCST90038633 GCST PMID:33959723 2021-04-08 Diabetes pancreas disease Pancreas Disease
rs998584 3618 0.000327 -0.0383 0.962424170326683 231596 FINNGEN_R6_KNEE_ARTHROSIS FINNGEN NA 2022-01-24 Gonarthrosis [arthrosis of knee](FG) musculoskeletal or connective tissue disease Musculoskeletal Or Connective Tissue Disease
rs998584 3618 0.000567 0.05709 1.05875109370612 253928 FINNGEN_R6_I9_PAD FINNGEN NA 2022-01-24 Peripheral artery disease cardiovascular disease Cardiovascular Disease
rs998584 3618 1.88e-05 0.05442 1.05592799879476 260405 FINNGEN_R6_I9_DOAAC FINNGEN NA 2022-01-24 "Diseases of arteries, arterioles and capillaries" cardiovascular disease Cardiovascular Disease
rs998584 3618 0.00161 0.04338 1.04433466663252 244540 FINNGEN_R6_E4_HYPERCHOL FINNGEN NA 2022-01-24 Pure hypercholesterolaemia genetic, familial or congenital disease Genetic, Familial Or Congenital Disease
rs998584 3618 0.00121 0.0596 1.06141189686234 199229 FINNGEN_R6_DM_PERIPHATHERO FINNGEN NA 2022-01-24 Peripheral atherosclerosis cardiovascular disease Cardiovascular Disease
rs998584 3618 0.000133 -0.15174 0.859211646730436 236071 FINNGEN_R6_AB1_STREPTO_SEPSIS FINNGEN NA 2022-01-24 Streptococcal septicaemia infectious disease Infectious Disease
rs998584 3618 0.00284 -0.18406 0.831885889175897 260377 FINNGEN_R6_PNEUMO_SEPTHICHE FINNGEN NA 2022-01-24 Pneumococcal septichemia infectious disease Infectious Disease
rs998584 3618 0.00445 0.38171 1.46478723523448 256686 FINNGEN_R6_G6_DRUGPOLY FINNGEN NA 2022-01-24 Drug-induced polyneuropathy nervous system disease Nervous System Disease
rs998584 3618 2.5e-08 0.0390679 1.03984108646294 547261 GCST005195 GCST PMID:29212778 2017-12-06 Coronary artery disease cardiovascular disease Cardiovascular Disease
rs998584 3618 0.00073 -0.03705 0.963627952746861 201213 FINNGEN_R6_M13_ARTHROSIS_KNEE FINNGEN NA 2022-01-24 Gonarthrosis musculoskeletal or connective tissue disease Musculoskeletal Or Connective Tissue Disease
rs998584 3618 0.000166 0.04339 1.0443451100314 251596 FINNGEN_R6_E4_LIPOPROT FINNGEN NA 2022-01-24 Disorders of lipoprotein metabolism and other lipidaemias genetic, familial or congenital disease Genetic, Familial Or Congenital Disease
rs998584 3618 0.000278 -0.05805 0.943602766118969 242802 FINNGEN_R6_PRIM_KNEEARTHROSIS FINNGEN NA 2022-01-24 "Primary gonarthrosis, bilateral" musculoskeletal or connective tissue disease Musculoskeletal Or Connective Tissue Disease
rs998584 3618 0.00459 -0.18434 0.831652993733811 226220 FINNGEN_R6_I9_LYMPHOTH FINNGEN NA 2022-01-24 Other noninfective disordersof lymphatic vessels and lymph nodes immune system disease Immune System Disease
rs998584 3618 0.00356 0.17623 1.19271235094656 245473 FINNGEN_R6_I9_ARTEMBTHRLOW FINNGEN NA 2022-01-24 Arterial embolism and thrombosis of lower extremity artery cardiovascular disease Cardiovascular Disease
rs998584 3618 0.00187 -0.18705 0.829402265235372 247882 FINNGEN_R6_ASTHMA_SEPTICHE_PNEUMONIA FINNGEN NA 2022-01-24 Pneumonia derived septichemia infectious disease Infectious Disease
rs998584 3618 3.946e-05 -0.0313 0.969184774026142 417596 GCST007092 GCST PMID:30664745 2019-01-21 Osteoarthritis of the hip or knee musculoskeletal or connective tissue disease Musculoskeletal Or Connective Tissue Disease
rs998584 3618 5.849e-05 -0.0374 0.963290741978726 403124 GCST007090 GCST PMID:30664745 2019-01-21 Knee osteoarthritis musculoskeletal or connective tissue disease Musculoskeletal Or Connective Tissue Disease
rs998584 3618 0.0023 -0.000770571 0.999229725813589 484598 GCST90038656 GCST PMID:33959723 2021-04-08 Osteoporosis musculoskeletal or connective tissue disease Musculoskeletal Or Connective Tissue Disease
rs998584 3618 0.000862 0.05774 1.05943950562667 253298 FINNGEN_R6_I9_ATHSCLE FINNGEN NA 2022-01-24 "Atherosclerosis, excluding cerebral, coronary and PAD" cardiovascular disease Cardiovascular Disease
rs998584 3618 0.000468 -0.06972 0.932654926728771 141725 FINNGEN_R6_I9_PAROXTAC FINNGEN NA 2022-01-24 Paroxysmal tachycardia cardiovascular disease Cardiovascular Disease
rs998584 3618 0.00187 -0.18705 0.829402265235372 247882 FINNGEN_R6_SEPTICHE_PNEUMONIA FINNGEN NA 2022-01-24 Pneumonia derived septichemia infectious disease Infectious Disease
rs998584 3618 3.3e-13 0.00641388 1.00643449297448 484598 GCST90038595 GCST PMID:33959723 2021-04-08 Cardiovascular disease cardiovascular disease Cardiovascular Disease
rs998584 3618 1.12e-06 0.0376406193083985 1.038358 639221 GCST011365 GCST PMID:33532862 2021-02-03 Myocardial infarction cardiovascular disease Cardiovascular Disease
rs998584 3618 0.0001956 0.0274 1.02777883208498 298957 GCST007517 GCST PMID:29632382 2018-04-09 Type 2 diabetes pancreas disease Pancreas Disease
rs998584 3618 0.00163 0.02459 1.02489482749097 260405 FINNGEN_R6_RX_ANTIHYP FINNGEN NA 2022-01-24 Antihypertensive medication - note that there are other indications cardiovascular disease Cardiovascular Disease
rs998584 3618 0.00427 0.04928 1.05051445361072 147944 FINNGEN_R6_FG_DOAAC FINNGEN NA 2022-01-24 "Diseases of arteries, arterioles and capillaries (FINNGEN)" cardiovascular disease Cardiovascular Disease
rs998584 3618 0.000361 -0.05636 0.94519880306506 246144 FINNGEN_R6_M13_ARTHROSIS_KNEE_PRIM_KNEESURG FINNGEN NA 2022-01-24 "Gonarthrosis, primary, with knee surgery" musculoskeletal or connective tissue disease Musculoskeletal Or Connective Tissue Disease
rs998584 3618 0.00479 0.04691 1.04802768234361 249745 FINNGEN_R6_H7_EYELIDDIS FINNGEN NA 2022-01-24 Other disorders of eyelid disease of visual system Disease Of Visual System
rs998584 3618 0.00159 -0.04648 0.954583652052096 195346 FINNGEN_R6_I9_NONRHEVALV FINNGEN NA 2022-01-24 Non-rheumatic valve diseases cardiovascular disease Cardiovascular Disease
rs998584 3618 3.2e-10 0.0051616 1.00517494400621 484598 GCST90038604 GCST PMID:33959723 2021-04-08 Hypertension cardiovascular disease Cardiovascular Disease
rs998584 3618 0.000206 0.037 1.03769302083816 249793 FINNGEN_R6_KELA_DIAB_INSUL_EXMORE FINNGEN NA 2022-01-24 "Diabetes, insuline treatment (Kela reimbursement) (more control exclusions)" pancreas disease Pancreas Disease
rs998584 3618 0.000593 0.02364 1.02392163974223 260405 FINNGEN_R6_E4_ENDONUTRMET FINNGEN NA 2022-01-24 "Endocrine, nutritional and metabolic diseases" endocrine system disease Endocrine System Disease
rs998584 3618 7.08e-05 0.0338 1.03437771049709 260360 FINNGEN_R6_I9_HYPTENS FINNGEN NA 2022-01-24 Hypertension cardiovascular disease Cardiovascular Disease
rs998584 3618 0.00286 0.01874 1.01891669583412 260405 FINNGEN_R6_N14_GENITOURINARY FINNGEN NA 2022-01-24 Genitourinary diseases urinary system disease Urinary System Disease
rs998584 3618 0.00225 -0.0383 0.962424170326683 199258 FINNGEN_R6_I9_OTHARR FINNGEN NA 2022-01-24 Other arrhytmias cardiovascular disease Cardiovascular Disease
rs998584 3618 0.00263 0.09592 1.10067100679119 247033 FINNGEN_R6_I9_PERIPH FINNGEN NA 2022-01-24 Peripheral artery operations in Hilmo cardiovascular disease Cardiovascular Disease
rs998584 3618 0.00154 0.22051 1.24671239179981 198147 FINNGEN_R6_M13_MYOSITIS FINNGEN NA 2022-01-24 Myositis musculoskeletal or connective tissue disease Musculoskeletal Or Connective Tissue Disease
rs998584 3618 0.00208 -0.20216 0.816964203212023 244991 FINNGEN_R6_G6_SPINOTH FINNGEN NA 2022-01-24 Other diseases of spinal cord nervous system disease Nervous System Disease
rs998584 3618 6.9e-06 0.00273714 1.00274088938778 484598 GCST90038599 GCST PMID:33959723 2021-04-08 Diabetes or endocrine disease pancreas disease Pancreas Disease
rs998584 3618 0.00088 -0.000993083 0.999007409943731 484598 GCST90038652 GCST PMID:33959723 2021-04-08 Bone disorder musculoskeletal or connective tissue disease Musculoskeletal Or Connective Tissue Disease
rs998584 3618 1.214e-09 0.0332 1.03375727002154 296525 GCST005194 GCST PMID:29212778 2017-12-06 Coronary artery disease cardiovascular disease Cardiovascular Disease
rs998584 3618 7.51e-05 0.03364 1.03421222330273 260405 FINNGEN_R6_I9_HYPERTENSION FINNGEN NA 2022-01-24 Hypertensive diseases cardiovascular disease Cardiovascular Disease
rs998584 3618 2.47e-05 0.0381 1.03883511119561 260405 FINNGEN_R6_DIABETES_FG FINNGEN NA 2022-01-24 "Diabetes, varying definitions" pancreas disease Pancreas Disease
rs998584 3618 2.3e-05 -0.04593 0.955108817467975 260405 FINNGEN_R6_M13_ARTHROSIS_KNEE_PRIM_ICD10 FINNGEN NA 2022-01-24 "Gonarthrosis,primary" musculoskeletal or connective tissue disease Musculoskeletal Or Connective Tissue Disease
rs998584 3618 0.00113 -0.19513 0.822727696503123 183548 FINNGEN_R6_I9_PERICAOTH FINNGEN NA 2022-01-24 Other diseases of pericardium cardiovascular disease Cardiovascular Disease
rs998584 3618 0.0015 0.3738 1.45324647209557 241338 FINNGEN_R6_H7_RETINALDETACHTRACTION FINNGEN NA 2022-01-24 Traction detachment of retina disease of visual system Disease Of Visual System
rs998584 3618 7.897e-09 0.0371 1.03779679532888 298957 GCST007518 GCST PMID:29632382 2018-04-09 Type 2 diabetes (adjusted for BMI) pancreas disease Pancreas Disease
rs2608639 3618 0.000491 0.15357 1.16598940352375 141693 FINNGEN_R6_E4_OVARDYS FINNGEN NA 2022-01-24 Ovarian dysfunction reproductive system or breast disease Reproductive System Or Breast Disease
rs2608639 3618 0.000226 -0.13799 0.871107402776271 83219 FINNGEN_R6_N14_ENDOMETRIOSIS_RECTPVAGSEPT_VAGINA FINNGEN NA 2022-01-24 Endometriosis of rectovaginal septum and vagina reproductive system or breast disease Reproductive System Or Breast Disease
rs2608639 3618 0.000672 -0.11841 0.888331761917741 143874 FINNGEN_R6_N14_ENDOMETRIOSIS_DEEP FINNGEN NA 2022-01-24 Deep endometriosis reproductive system or breast disease Reproductive System Or Breast Disease
rs2608639 3618 0.000108 0.12054 1.12810586429786 243522 FINNGEN_R6_H7_RETINALDETACHBREAK FINNGEN NA 2022-01-24 Retinal detachment with retinal break disease of visual system Disease Of Visual System
rs2608639 3618 0.00117 0.13223 1.1413708043653 140417 FINNGEN_R6_N14_FIANOV FINNGEN NA 2022-01-24 "Female infertility, associated with anovulation" reproductive system or breast disease Reproductive System Or Breast Disease
rs2608639 3618 0.00303 0.03414 1.03472945871246 260405 FINNGEN_R6_H7_CHOROIDRETINA FINNGEN NA 2022-01-24 Disorders of choroid and retina disease of visual system Disease Of Visual System
rs2608639 3618 0.00473 0.10987 1.11613296374185 237031 FINNGEN_R6_F5_SOCPHOB FINNGEN NA 2022-01-24 Social phobias nervous system disease Nervous System Disease
rs2608639 3618 0.00362 -0.17705 0.837737896580975 133447 FINNGEN_R6_N14_BARTHOOTHNAS FINNGEN NA 2022-01-24 Other and unspecified disease of Bartholin gland reproductive system or breast disease Reproductive System Or Breast Disease
rs2608639 3618 0.0036 -0.083803 0.919612401894851 1388342 GCST011075 GCST PMID:32404885 2020-05-13 COVID-19 (very severe respiratory confirmed vs population) RELEASE 5 infectious disease Infectious Disease
rs2608639 3618 0.00401 0.05332 1.05476711659835 247912 FINNGEN_R6_H7_RETINALDETACH FINNGEN NA 2022-01-24 Retinal detachments and breaks disease of visual system Disease Of Visual System
rs2608639 3618 0.00462 0.05166 1.05301765563913 146056 FINNGEN_R6_N14_FIOTHNAS FINNGEN NA 2022-01-24 "Female infertility, cervigal, vaginal, other or unspecified origin" reproductive system or breast disease Reproductive System Or Breast Disease
rs2608639 3618 0.00162 -0.22319 0.799962841914347 133287 FINNGEN_R6_N14_BARTHOABSCESS FINNGEN NA 2022-01-24 Abscess of Bartholin gland infectious disease Infectious Disease
rs2608639 3618 0.00162 -0.40674 0.665817280291723 251117 FINNGEN_R6_E4_ACROMEG FINNGEN NA 2022-01-24 Acromegaly and pituitary gigantism reproductive system or breast disease Reproductive System Or Breast Disease
rs2608639 3618 0.00433 -0.06843 0.933858827933577 208865 FINNGEN_R6_KRA_PSY_SCHIZODEL_EXMORE FINNGEN NA 2022-01-24 Schizophrenia or delusion (more control exclusions) nervous system disease Nervous System Disease
rs2608639 3618 0.00475 0.0275 1.02788161510725 249334 FINNGEN_R6_DM_OTHER_WIDE FINNGEN NA 2022-01-24 "Other diabetes, wide definition" pancreas disease Pancreas Disease
rs2608639 3618 0.00101 0.17326 1.18917525045851 141355 FINNGEN_R6_E4_PCOS FINNGEN NA 2022-01-24 Polycystic ovarian syndrome reproductive system or breast disease Reproductive System Or Breast Disease
rs2608639 3618 0.0037 0.025 1.02531512052443 15843 GCST90016625 GCST PMID:33686288 2021-03-08 Ulcerative colitis vs rheumatoid arthritis (ordinary least squares (OLS)) gastrointestinal disease Gastrointestinal Disease
rs2608639 3618 0.00285 0.05229 1.05368126577743 89573 FINNGEN_R6_N14_FEMALEINFERT FINNGEN NA 2022-01-24 Female infertility reproductive system or breast disease Reproductive System Or Breast Disease
rs35772543 3618 7e-04 0.00310389 1.00310871205432 484598 GCST90038621 GCST PMID:33959723 2021-04-08 Bowel problem gastrointestinal disease Gastrointestinal Disease
rs35772543 3618 0.00454 -0.06037 0.941416145162655 231596 FINNGEN_R6_KNEE_ARTHROSIS FINNGEN NA 2022-01-24 Gonarthrosis [arthrosis of knee](FG) musculoskeletal or connective tissue disease Musculoskeletal Or Connective Tissue Disease
rs35772543 3618 0.00314 0.21125 1.23522112174439 137488 FINNGEN_R6_I9_HYPTENSEC FINNGEN NA 2022-01-24 Secondary hypertension cardiovascular disease Cardiovascular Disease
rs35772543 3618 0.00174 -0.06848 0.933812136159485 201213 FINNGEN_R6_M13_ARTHROSIS_KNEE FINNGEN NA 2022-01-24 Gonarthrosis musculoskeletal or connective tissue disease Musculoskeletal Or Connective Tissue Disease
rs35772543 3618 0.000983 -0.49829 0.607568714424573 241008 FINNGEN_R6_H7_CONJUVASC FINNGEN NA 2022-01-24 Other conjunctival vascular disorders and cysts disease of visual system Disease Of Visual System
rs35772543 3618 0.00179 -0.0521 0.949233938702691 403124 GCST007090 GCST PMID:30664745 2019-01-21 Knee osteoarthritis musculoskeletal or connective tissue disease Musculoskeletal Or Connective Tissue Disease
rs35772543 3618 0.00149 0.38239 1.46578362929003 231878 FINNGEN_R6_G6_MONOOTHUNS FINNGEN NA 2022-01-24 "Other and unsepcified mononeuropathies, also in other diseases" nervous system disease Nervous System Disease
rs35772543 3618 0.00345 0.60611 1.83328602739809 260278 FINNGEN_R6_G6_HORNER FINNGEN NA 2022-01-24 Horner syndrome nervous system disease Nervous System Disease
rs35772543 3618 0.00116 0.76173 2.14197864002776 260342 FINNGEN_R6_P16_NEONTAL_JAUND_OTH_UNSP_CAUSES FINNGEN NA 2022-01-24 Neonatal jaundice from other and unspecified causes pregnancy or perinatal disease Pregnancy Or Perinatal Disease
rs35772543 3618 0.0041 0.00104412 1.00104466528305 484598 GCST90038688 GCST PMID:33959723 2021-04-08 Other joint disorder musculoskeletal or connective tissue disease Musculoskeletal Or Connective Tissue Disease
rs35772543 3618 0.00125 -0.59125 0.553634808516391 254915 FINNGEN_R6_H8_EXT_ABSC FINNGEN NA 2022-01-24 Abscess of external ear infectious disease Infectious Disease
rs35772543 3618 0.004119 0.0296 1.03004243456531 296525 GCST005194 GCST PMID:29212778 2017-12-06 Coronary artery disease cardiovascular disease Cardiovascular Disease
rs35772543 3618 0.00362 -0.06291 0.9390279824046 260405 FINNGEN_R6_M13_ARTHROSIS_KNEE_PRIM_ICD10 FINNGEN NA 2022-01-24 "Gonarthrosis,primary" musculoskeletal or connective tissue disease Musculoskeletal Or Connective Tissue Disease
rs17185536 3618 0.00425 0.03543 1.03606512103117 260405 FINNGEN_R6_I9_HEARTFAIL_NS FINNGEN NA 2022-01-24 "Heart failure, not strict" cardiovascular disease Cardiovascular Disease
rs17185536 3618 0.00111 0.0857 1.08947943544302 252427 FINNGEN_R6_PRIM_COXARTHROSIS FINNGEN NA 2022-01-24 "Primary coxarthrosis, bilateral" musculoskeletal or connective tissue disease Musculoskeletal Or Connective Tissue Disease
rs17185536 3618 0.00067 -0.13173 0.876577639093549 255305 FINNGEN_R6_GE FINNGEN NA 2022-01-24 Generalized epilepsy nervous system disease Nervous System Disease
rs17185536 3618 0.00327 0.21923 1.24511762080948 249496 FINNGEN_R6_E4_OBESITYXTRMALV FINNGEN NA 2022-01-24 Extreme obesity with alveolar hypoventilation respiratory or thoracic disease Respiratory Or Thoracic Disease
rs17185536 3618 4.25e-05 0.05387 1.05534739807526 231596 FINNGEN_R6_KNEE_ARTHROSIS FINNGEN NA 2022-01-24 Gonarthrosis [arthrosis of knee](FG) musculoskeletal or connective tissue disease Musculoskeletal Or Connective Tissue Disease
rs17185536 3618 0.00275 -0.21742 0.804591969702778 258468 FINNGEN_R6_Q17_CONGEN_MALFO_AORTIC_MITRAL_VALVES FINNGEN NA 2022-01-24 Congenital malformations of aortic and mitral valves cardiovascular disease Cardiovascular Disease
rs17185536 3618 0.00452 0.25325 1.28820528790355 249125 FINNGEN_R6_H7_OTHIRISCILIARY FINNGEN NA 2022-01-24 Other disorders of iris and ciliary body disease of visual system Disease Of Visual System
rs17185536 3618 0.00048 0.04671 1.04781809776629 260405 FINNGEN_R6_M13_ARTHROSIS_KNEE_PRIM_ICD10 FINNGEN NA 2022-01-24 "Gonarthrosis,primary" musculoskeletal or connective tissue disease Musculoskeletal Or Connective Tissue Disease
rs17185536 3618 0.00459 0.0219 1.02214156520304 260405 FINNGEN_R6_K11_CARIES_INCLAVO FINNGEN NA 2022-01-24 "Dental caries, including avohilmo" gastrointestinal disease Gastrointestinal Disease
rs17185536 3618 1.42e-05 0.05248 1.05388148423807 203162 FINNGEN_R6_CARDIAC_ARRHYTM FINNGEN NA 2022-01-24 Cardiac arrhytmias cardiovascular disease Cardiovascular Disease
rs17185536 3618 0.00226 0.04188 1.04276933892185 254733 FINNGEN_R6_K11_CHOLELITH FINNGEN NA 2022-01-24 Cholelithiasis gastrointestinal disease Gastrointestinal Disease
rs17185536 3618 0.0038 0.02779 1.02817974400223 260405 FINNGEN_R6_RX_CROHN_1STLINE FINNGEN NA 2022-01-24 First line medication for Crohns disease gastrointestinal disease Gastrointestinal Disease
rs17185536 3618 2e-05 0.00106087 1.00106143292162 484598 GCST90038618 GCST PMID:33959723 2021-04-08 Other respiratory problems respiratory or thoracic disease Respiratory Or Thoracic Disease
rs17185536 3618 0.000445451063359899 -0.004815 0.995196573529534 322580 GCST005902 GCST PMID:29662059 2018-04-16 Depression (broad) nervous system disease Nervous System Disease
rs17185536 3618 0.0042 0.04735 1.0484889159878 164491 FINNGEN_R6_I9_AF FINNGEN NA 2022-01-24 Atrial fibrillation and flutter cardiovascular disease Cardiovascular Disease
rs17185536 3618 0.004 0.08044 1.08376381886231 239229 FINNGEN_R6_STILL_ADULT FINNGEN NA 2022-01-24 Adult-onset Still disease musculoskeletal or connective tissue disease Musculoskeletal Or Connective Tissue Disease
rs17185536 3618 0.00478 -0.06073 0.941077296346843 216069 FINNGEN_R6_G6_EPLEPSY FINNGEN NA 2022-01-24 Epilepsy nervous system disease Nervous System Disease
rs17185536 3618 0.0011 0.000944267 1.00094471296044 484598 GCST90038611 GCST PMID:33959723 2021-04-08 Arrhythmia cardiovascular disease Cardiovascular Disease
rs17185536 3618 1.093e-13 0.1733 1.18922281841988 223805 GCST006956 GCST PMID:30583798 2018-12-21 Erectile dysfunction reproductive system or breast disease Reproductive System Or Breast Disease
rs17185536 3618 4.83e-05 0.0389 1.03966651180047 260405 FINNGEN_R6_RHEUMA_ENDPOINTS FINNGEN NA 2022-01-24 Finngen Rheumatological endpoints musculoskeletal or connective tissue disease Musculoskeletal Or Connective Tissue Disease
rs17185536 3618 0.00448 0.03529 1.03592008206719 228343 FINNGEN_R6_J10_CHRONTONSADEN FINNGEN NA 2022-01-24 Chronic diseases of tonsils and adenoids immune system disease Immune System Disease
rs17185536 3618 0.000568 0.06253 1.06452639423065 260405 FINNGEN_R6_M13_ARTHTROSIS_COX_PRIM_ICD10 FINNGEN NA 2022-01-24 "Coxarthrosis, primary" musculoskeletal or connective tissue disease Musculoskeletal Or Connective Tissue Disease
rs17185536 3618 0.000812 0.11706 1.12418687887977 219687 FINNGEN_R6_J10_LARYNGITIS FINNGEN NA 2022-01-24 Acute laryngitis and tracheitis infectious disease Infectious Disease
rs17185536 3618 0.00144 0.06514 1.06730843710625 92512 FINNGEN_R6_N14_FEMGENPROL FINNGEN NA 2022-01-24 Female genital prolapse reproductive system or breast disease Reproductive System Or Breast Disease
rs17185536 3618 0.00425 0.03543 1.03606512103117 260405 FINNGEN_R6_I9_HEARTFAIL_AND_OVERWEIGHT FINNGEN NA 2022-01-24 Heart failure and bmi 25plus cardiovascular disease Cardiovascular Disease
rs17185536 3618 0.000177 0.06659 1.06885715689055 216916 FINNGEN_R6_COX_ARTHROSIS FINNGEN NA 2022-01-24 Coxarthrosis [arthrosis of hip](FG) musculoskeletal or connective tissue disease Musculoskeletal Or Connective Tissue Disease
rs17185536 3618 0.00256 0.04069 1.04152918144858 255750 FINNGEN_R6_CHOLELITH_BROAD FINNGEN NA 2022-01-24 "Cholelithiasis, broad definition with cholecystitis" gastrointestinal disease Gastrointestinal Disease
rs17185536 3618 0.00399 0.02478 1.02508957600872 260405 FINNGEN_R6_L12_SKIN FINNGEN NA 2022-01-24 Diseases of the skin and subcutaneous tissue integumentary system disease Integumentary System Disease
rs17185536 3618 0.00436 0.28441 1.32897769992445 259096 FINNGEN_R6_H7_PAPILLOEDEMA FINNGEN NA 2022-01-24 "Papilloedema, unspecified" disease of visual system Disease Of Visual System
rs17185536 3618 5.932e-07 0.04 1.04081077419239 1030836 GCST006414 GCST PMID:30061737 2018-07-30 Atrial fibrillation cardiovascular disease Cardiovascular Disease
rs17185536 3618 0.000433 0.06337 1.0654209720719 186533 FINNGEN_R6_M13_ARTHTROSIS_COX FINNGEN NA 2022-01-24 "Coxarthrosis," musculoskeletal or connective tissue disease Musculoskeletal Or Connective Tissue Disease
rs17185536 3618 0.000392 0.04346 1.04441821674781 260405 FINNGEN_R6_K11_GALLBILPANC FINNGEN NA 2022-01-24 "Disorders of gallbladder, biliary tract and pancreas" pancreas disease Pancreas Disease
rs17185536 3618 0.00239 0.03782 1.03854427808302 259710 FINNGEN_R6_I9_HEARTFAIL_ALLCAUSE FINNGEN NA 2022-01-24 All-cause Heart Failure cardiovascular disease Cardiovascular Disease
rs17185536 3618 0.00198 -0.37209 0.689292203434196 105954 FINNGEN_R6_O15_ABORT_FAILED FINNGEN NA 2022-01-24 Failed attempted abortion reproductive system or breast disease Reproductive System Or Breast Disease
rs17185536 3618 0.000208 0.05019 1.05147085686098 201213 FINNGEN_R6_M13_ARTHROSIS_KNEE FINNGEN NA 2022-01-24 Gonarthrosis musculoskeletal or connective tissue disease Musculoskeletal Or Connective Tissue Disease
rs17185536 3618 0.00279 0.1344 1.14385026825613 217552 FINNGEN_R6_K11_OTHINT FINNGEN NA 2022-01-24 Other diseases of intestine gastrointestinal disease Gastrointestinal Disease
rs17185536 3618 0.001121 -0.0152 0.984914936916067 944133 GCST90014033 GCST PMID:33888516 2021-04-22 Haemorrhoidal disease cardiovascular disease Cardiovascular Disease
rs240783 3618 0.00259 -0.20934 0.811119408156623 260405 FINNGEN_R6_KRA_PSY_CODUCTEMOT FINNGEN NA 2022-01-24 Mixed disorders of conduct and emotions nervous system disease Nervous System Disease
rs240783 3618 0.0025 -0.21082 0.809919839332442 257327 FINNGEN_R6_F5_CONDUCTEMO FINNGEN NA 2022-01-24 Mixed disorders of conduct and emotions nervous system disease Nervous System Disease
rs240783 3618 0.00436709277342228 -0.00646198409699815 NA 330759 GCST90012115 GCST PMID:32986727 2020-09-28 Age-related hearing impairment (MTAG) nervous system disease Nervous System Disease
rs240783 3618 0.000108893009333343 0.0046024 1.00461300730966 322580 GCST005902 GCST PMID:29662059 2018-04-16 Depression (broad) nervous system disease Nervous System Disease
rs240783 3618 0.00018 0.00192669 1.00192854725977 484598 GCST90038621 GCST PMID:33959723 2021-04-08 Bowel problem gastrointestinal disease Gastrointestinal Disease
rs240783 3618 0.00033 0.00271782 1.00272151662093 484598 GCST90038597 GCST PMID:33959723 2021-04-08 Gastrointestinal or abdominal disease gastrointestinal disease Gastrointestinal Disease
rs240783 3618 3.68231131195032e-05 0.0200898574260109 1.02029301681204 602604 GCST90000514 GCST PMID:34187846 2021-06-29 Gastroesophageal reflux disease gastrointestinal disease Gastrointestinal Disease
rs240783 3618 0.00233 0.25884 1.2954265200025 258274 FINNGEN_R6_J10_HYPERSPNEUMONI FINNGEN NA 2022-01-24 Hypersensitivity pneumonitis due to organic dust respiratory or thoracic disease Respiratory Or Thoracic Disease
rs240783 3618 0.000982200158774253 0.0501606531916156 1.05144 92957 GCST009979 GCST PMID:31969693 2020-01-23 Major depressive disorder nervous system disease Nervous System Disease
rs240783 3618 0.0034 0.08897 1.09304786439852 260405 FINNGEN_R6_Z21_PERSONS_W_POTEN_HEALTH_HAZARDS_RELATED_COMMUNICAB_DISEA FINNGEN NA 2022-01-24 Persons with potential health hazards related to communicable diseases infectious disease Infectious Disease
rs240783 3618 0.00208 0.20095 1.22256364211299 161531 FINNGEN_R6_ST19_TRAUMAT_SUBAR_HAEMORRHAGE FINNGEN NA 2022-01-24 Traumatic subarachnoid haemorrhage cardiovascular disease Cardiovascular Disease
rs240783 3618 0.0046 0.00088632 1.00088671289764 484598 GCST90038626 GCST PMID:33959723 2021-04-08 Irritable bowel syndrome gastrointestinal disease Gastrointestinal Disease
rs240783 3618 7.104e-06 0.0105 NA 357957 GCST006475 GCST PMID:29942085 2018-06-25 Depressed affect nervous system disease Nervous System Disease
rs240783 3618 0.00185 0.09386 1.09840595831813 248109 FINNGEN_R6_WET_AMD FINNGEN NA 2022-01-24 Wet age-related macular degeneration disease of visual system Disease Of Visual System
rs4946936 3618 0.00436 0.04568 1.04673940074992 260405 FINNGEN_R6_L12_DISORDSKINAPPENDIX FINNGEN NA 2022-01-24 Disorders of skin appendages integumentary system disease Integumentary System Disease
rs4946936 3618 0.00213 0.10577 1.11156618688037 250582 FINNGEN_R6_H7_KERATITISOTH FINNGEN NA 2022-01-24 Other keratitis disease of visual system Disease Of Visual System
rs4946936 3618 0.0041 0.1343 1.14373588894836 250980 FINNGEN_R6_H7_GLAUCOMA_NTG FINNGEN NA 2022-01-24 Normotensive glaucoma disease of visual system Disease Of Visual System
rs4946936 3618 0.003219 0.0249 1.02521259413878 417596 GCST007092 GCST PMID:30664745 2019-01-21 Osteoarthritis of the hip or knee musculoskeletal or connective tissue disease Musculoskeletal Or Connective Tissue Disease
rs4946936 3618 0.00174898953079296 0.0328207849638 NA 472868 GCST90012877 GCST PMID:33589840 2021-02-15 Alzheimer's disease or family history of Alzheimer's disease nervous system disease Nervous System Disease
rs4946936 3618 0.00499 -0.04737 0.953734450552491 260405 FINNGEN_R6_J10_PLEURA FINNGEN NA 2022-01-24 Other diseases of pleura respiratory or thoracic disease Respiratory Or Thoracic Disease
rs4946936 3618 3.7e-05 0.0012033 1.00120402425591 484598 GCST90038658 GCST PMID:33959723 2021-04-08 Prolapsed or slipped disc musculoskeletal or connective tissue disease Musculoskeletal Or Connective Tissue Disease
rs4946936 3618 0.00039 0.00199264 1.00199462662641 484598 GCST90038621 GCST PMID:33959723 2021-04-08 Bowel problem gastrointestinal disease Gastrointestinal Disease
rs4946936 3618 0.00026 -0.013 0.987084135020288 45494 GCST90016624 GCST PMID:33686288 2021-03-08 Schizophrenia vs Tourette's syndrome and other tic disorders (ordinary least squares (OLS)) nervous system disease Nervous System Disease
rs4946936 3618 0.00206 -0.03861 0.962125865073585 260405 FINNGEN_R6_G6_OTHNEU FINNGEN NA 2022-01-24 Other neurological diseases nervous system disease Nervous System Disease
rs4946936 3618 8.8e-05 0.09721 1.10209178859719 254084 FINNGEN_R6_H7_GLAUCOMA_POAG FINNGEN NA 2022-01-24 "Primary open-angle glaucoma, strict" disease of visual system Disease Of Visual System
rs4946936 3618 9.46e-05 0.09652 1.10133160755568 260405 FINNGEN_R6_H7_GLAUCOMA_JOAG FINNGEN NA 2022-01-24 Juvenile Open Angle Glaucoma disease of visual system Disease Of Visual System
rs4946936 3618 0.00371 -0.0523 0.949044110898364 216069 FINNGEN_R6_G6_EPLEPSY FINNGEN NA 2022-01-24 Epilepsy nervous system disease Nervous System Disease
rs4946936 3618 0.000184 0.08261 1.08611813986367 255283 FINNGEN_R6_H7_GLAUCPRIMOPEN FINNGEN NA 2022-01-24 Primary open-angle glaucoma disease of visual system Disease Of Visual System
rs4946936 3618 0.0049 0.00124143 1.00124220089319 484598 GCST90038679 GCST PMID:33959723 2021-04-08 Dermatologic disease integumentary system disease Integumentary System Disease
rs4946936 3618 0.0046 0.000665804 1.00066602569668 484598 GCST90038648 GCST PMID:33959723 2021-04-08 Glaucoma disease of visual system Disease Of Visual System
rs4946936 3618 5.9e-06 -0.012 0.988071712861931 93491 GCST90016622 GCST PMID:33686288 2021-03-08 Schizophrenia vs major depressive disorder (ordinary least squares (OLS)) nervous system disease Nervous System Disease
rs4946936 3618 2.3e-05 -0.015 0.985111939603063 59774 GCST90016618 GCST PMID:33686288 2021-03-08 Schizophrenia vs ADHD (ordinary least squares (OLS)) nervous system disease Nervous System Disease
rs4946936 3618 0.00278 0.04788 1.04904476239956 260405 FINNGEN_R6_H7_GLAUCOMA FINNGEN NA 2022-01-24 Glaucoma disease of visual system Disease Of Visual System
rs4946936 3618 0.00375 -0.08188 0.921382517964816 258352 FINNGEN_R6_ST19_FOREI_BODY_EXTER_EYE FINNGEN NA 2022-01-24 Foreign body on external eye disease of visual system Disease Of Visual System
rs4946936 3618 0.00257 0.10257 1.10801486023545 163040 FINNGEN_R6_ST19_TRAUMAT_SUBDU_HAEMORRHAGE FINNGEN NA 2022-01-24 Traumatic subdural haemorrhage cardiovascular disease Cardiovascular Disease
rs4946936 3618 0.00372 -0.21786 0.80423802710919 257631 FINNGEN_R6_F5_SLEEP_NOS FINNGEN NA 2022-01-24 "Sleep disorders, other/unspeficied" nervous system disease Nervous System Disease
rs4946936 3618 0.0034 0.001719 1.00172047832746 484598 GCST90038661 GCST PMID:33959723 2021-04-08 Allergy, hypersensitivity or anaphylaxis immune system disease Immune System Disease
rs4946936 3618 0.0014 0.000765133 1.00076542578892 484598 GCST90038620 GCST PMID:33959723 2021-04-08 Stomach disorder gastrointestinal disease Gastrointestinal Disease
rs4946936 3618 0.00226 0.19362 1.21363501401536 251524 FINNGEN_R6_L12_HIDRADENITISSUP FINNGEN NA 2022-01-24 Hidradenitis suppurativa integumentary system disease Integumentary System Disease
rs4946936 3618 1.7e-05 0.00230762 1.00231028460427 484598 GCST90038653 GCST PMID:33959723 2021-04-08 Back problem musculoskeletal or connective tissue disease Musculoskeletal Or Connective Tissue Disease
rs4946936 3618 0.0037 0.00241811 1.00242103598596 484598 GCST90038597 GCST PMID:33959723 2021-04-08 Gastrointestinal or abdominal disease gastrointestinal disease Gastrointestinal Disease
rs4946936 3618 0.00039 0.0011056 1.00110621140098 484598 GCST90038697 GCST PMID:33959723 2021-04-08 Disc problem musculoskeletal or connective tissue disease Musculoskeletal Or Connective Tissue Disease
rs4946936 3618 0.00244 -0.07195 0.930577423519179 254659 FINNGEN_R6_H7_VISUDISTURBSUB FINNGEN NA 2022-01-24 Subjective visual disturbances disease of visual system Disease Of Visual System
rs4946936 3618 0.00302 0.34599 1.41338848186219 241521 FINNGEN_R6_H7_EYELIDNAS FINNGEN NA 2022-01-24 Other specified and unspecified  disorders of eyelid disease of visual system Disease Of Visual System
rs4946936 3618 2.3e-05 -0.013 0.987084135020288 59056 GCST90016620 GCST PMID:33686288 2021-03-08 Schizophrenia vs autism spectrum disorder (ordinary least squares (OLS)) nervous system disease Nervous System Disease
rs11759230 3618 4.18e-06 -0.070132 0.932270752044378 520580 GCST90014023 GCST PMID:34012112 2021-05-19 Type 1 diabetes pancreas disease Pancreas Disease
rs11759230 3618 0.0042 0.05356 1.05502029108606 260405 FINNGEN_R6_N14_RENFAIL FINNGEN NA 2022-01-24 Renal failure urinary system disease Urinary System Disease
rs11759230 3618 0.00268 -0.18714 0.829327622390479 253487 FINNGEN_R6_F5_ANAPER FINNGEN NA 2022-01-24 Anankastic personality disorder nervous system disease Nervous System Disease
rs11759230 3618 0.00271 0.08186 1.08530385665314 259835 FINNGEN_R6_G6_POLYOTHUNS FINNGEN NA 2022-01-24 "Other and unspecified polyneuropathies, also in other diseases" nervous system disease Nervous System Disease
rs11759230 3618 0.00128 0.14572 1.156872218476 242386 FINNGEN_R6_I9_ANEURYSM FINNGEN NA 2022-01-24 "Cerebral aneurysm, nonruptured" cardiovascular disease Cardiovascular Disease
rs11759230 3618 0.000896 -0.17651 0.838190397209303 198566 FINNGEN_R6_M13_BICIPITALTEND FINNGEN NA 2022-01-24 Bicipital tendinitis musculoskeletal or connective tissue disease Musculoskeletal Or Connective Tissue Disease
rs11759230 3618 0.00037 0.001767 1.00176856206442 484598 GCST90038664 GCST PMID:33959723 2021-04-08 Allergic rhinitis respiratory or thoracic disease Respiratory Or Thoracic Disease
rs11759230 3618 0.00241 0.0767 1.07971811236672 260405 FINNGEN_R6_G6_POLYNEU FINNGEN NA 2022-01-24 Polyneuropathies and other disorders of the peripheral nervous system nervous system disease Nervous System Disease
rs11759230 3618 0.00159 0.05972 1.06153927393243 199410 FINNGEN_R6_DM_SEVERAL_COMPLICATIONS FINNGEN NA 2022-01-24 "Diabetes, several complications" pancreas disease Pancreas Disease
rs11759230 3618 0.00294 0.07163 1.0742577951376 237328 FINNGEN_R6_ST19_FRACT_SKULL_FACIAL_BONES FINNGEN NA 2022-01-24 Fracture of skull and facial bones musculoskeletal or connective tissue disease Musculoskeletal Or Connective Tissue Disease
rs12206654 3618 0.00239 0.06194 1.06389850890244 199258 FINNGEN_R6_I9_OTHARR FINNGEN NA 2022-01-24 Other arrhytmias cardiovascular disease Cardiovascular Disease
rs12206654 3618 0.0014 -0.000622974 0.999377220008013 484598 GCST90038694 GCST PMID:33959723 2021-04-08 Chronic fatigue syndrome musculoskeletal or connective tissue disease Musculoskeletal Or Connective Tissue Disease
rs12206654 3618 0.0042 0.000777676 1.00077797846838 484598 GCST90038657 GCST PMID:33959723 2021-04-08 Spine arthritis or spondylitis musculoskeletal or connective tissue disease Musculoskeletal Or Connective Tissue Disease
rs12206654 3618 6.4e-06 0.014 1.01409845893849 59056 GCST90016620 GCST PMID:33686288 2021-03-08 Schizophrenia vs autism spectrum disorder (ordinary least squares (OLS)) nervous system disease Nervous System Disease
rs12206654 3618 0.0036 0.0580285 NA 451099 GCST90000512 GCST PMID:34111113 2021-06-10 Frozen shoulder musculoskeletal or connective tissue disease Musculoskeletal Or Connective Tissue Disease
rs12206654 3618 0.003201 -0.0543 NA 627998 GCST90000513 GCST PMID:34111113 2021-06-10 Frozen shoulder musculoskeletal or connective tissue disease Musculoskeletal Or Connective Tissue Disease
rs12206654 3618 0.003201 -0.0543 NA 627998 GCST90000513 GCST PMID:34111113 2021-06-10 Frozen shoulder musculoskeletal or connective tissue disease Musculoskeletal Or Connective Tissue Disease
rs12206654 3618 0.00432 -0.19037 0.826653215662175 216474 FINNGEN_R6_E4_DM2PERIPH FINNGEN NA 2022-01-24 Type 2 diabetes with peripheral circulatory complications cardiovascular disease Cardiovascular Disease
rs12206654 3618 0.004435 0.0309 1.03138236049339 417596 GCST007092 GCST PMID:30664745 2019-01-21 Osteoarthritis of the hip or knee musculoskeletal or connective tissue disease Musculoskeletal Or Connective Tissue Disease
rs12206654 3618 0.00469 0.09097 1.09523614768117 230635 FINNGEN_R6_K11_GASTRODUOULC FINNGEN NA 2022-01-24 Gastroduodenal ulcer gastrointestinal disease Gastrointestinal Disease
rs12206654 3618 3.8e-06 0.012 1.01207228886608 93491 GCST90016622 GCST PMID:33686288 2021-03-08 Schizophrenia vs major depressive disorder (ordinary least squares (OLS)) nervous system disease Nervous System Disease
rs12206654 3618 0.00025 0.013 1.01308486735981 59774 GCST90016618 GCST PMID:33686288 2021-03-08 Schizophrenia vs ADHD (ordinary least squares (OLS)) nervous system disease Nervous System Disease
rs12206654 3618 0.00157 0.46262 1.5882297004452 260405 FINNGEN_R6_Q17_CHROMOSOMAL_ABNORMALITI_NOT_ELSEW_CLASSIFIED FINNGEN NA 2022-01-24 "Chromosomal abnormalities, not elsewhere classified" genetic, familial or congenital disease Genetic, Familial Or Congenital Disease
rs12206654 3618 0.003329 0.0284 1.02880712497782 1030836 GCST006414 GCST PMID:30061737 2018-07-30 Atrial fibrillation cardiovascular disease Cardiovascular Disease
rs12206654 3618 0.000289 -0.0412 0.959637183317112 659316 GCST006867 GCST PMID:30054458 2018-07-27 Type 2 diabetes pancreas disease Pancreas Disease
rs12206654 3618 1.018e-06 0.0276 1.02798440840834 944133 GCST90014033 GCST PMID:33888516 2021-04-22 Haemorrhoidal disease cardiovascular disease Cardiovascular Disease
rs12206654 3618 0.00016 1.04967 2.85670824877619 259009 FINNGEN_R6_AB1_HEPATITIS_B FINNGEN NA 2022-01-24 Acute hepatitis B infectious disease Infectious Disease
rs12206654 3618 0.0038 0.00103108 1.00103161174572 484598 GCST90038611 GCST PMID:33959723 2021-04-08 Arrhythmia cardiovascular disease Cardiovascular Disease
rs3822855 3618 0.00282 0.07703 1.08007447814092 197624 FINNGEN_R6_M13_SPONDYLOLISTHESIS FINNGEN NA 2022-01-24 Spondylolisthesis/Spondylolysis musculoskeletal or connective tissue disease Musculoskeletal Or Connective Tissue Disease
rs3822855 3618 0.00494 -0.09409 0.9102008404787 85868 FINNGEN_R6_N14_ENDOMET_INFERT FINNGEN NA 2022-01-24 Endometriosis diagnosis and infertility diagnosis occurring together reproductive system or breast disease Reproductive System Or Breast Disease
rs3822855 3618 0.0004786 0.0271 1.02747054468078 417596 GCST007092 GCST PMID:30664745 2019-01-21 Osteoarthritis of the hip or knee musculoskeletal or connective tissue disease Musculoskeletal Or Connective Tissue Disease
rs3822855 3618 0.000667 0.0581 1.05982097250861 257198 FINNGEN_R6_M13_ARTHTROSIS_COX_PRIM_HIPSURG FINNGEN NA 2022-01-24 "Coxarthrosis, primary, with hip surgery" musculoskeletal or connective tissue disease Musculoskeletal Or Connective Tissue Disease
rs3822855 3618 0.00141 0.43027 1.53767263911772 256686 FINNGEN_R6_G6_DRUGPOLY FINNGEN NA 2022-01-24 Drug-induced polyneuropathy nervous system disease Nervous System Disease
rs3822855 3618 0.0009798 0.0492 NA 6365 GCST003143 GCST PMID:26417704 2015-09-29 Lung disease severity in cystic fibrosis respiratory or thoracic disease Respiratory Or Thoracic Disease
rs3822855 3618 0.00012 -0.000997588 0.999002909425487 484598 GCST90038629 GCST PMID:33959723 2021-04-08 Cholelithiasis or gall stones gastrointestinal disease Gastrointestinal Disease
rs3822855 3618 0.00075 -0.000909461 0.999090952434312 484598 GCST90038628 GCST PMID:33959723 2021-04-08 Gallbladder disease gastrointestinal disease Gastrointestinal Disease
rs3822855 3618 0.00279 0.04404 1.04502415501864 260405 FINNGEN_R6_M13_ARTHTROSIS_COX_PRIM_ICD10 FINNGEN NA 2022-01-24 "Coxarthrosis, primary" musculoskeletal or connective tissue disease Musculoskeletal Or Connective Tissue Disease
rs3822855 3618 0.000997 -0.12021 0.886734202980674 248956 FINNGEN_R6_F5_MENTALUNSPE FINNGEN NA 2022-01-24 "Mental disorders, not otherwise specified" nervous system disease Nervous System Disease
rs3822855 3618 0.00108 0.12207 1.12983318733541 250773 FINNGEN_R6_H8_VESTIBNEUR FINNGEN NA 2022-01-24 Vestibular neuronitis nervous system disease Nervous System Disease
rs3822855 3618 0.0021 0.12394 1.1319479520845 254224 FINNGEN_R6_N14_RENFAILNAS FINNGEN NA 2022-01-24 Unspesified kidney failure urinary system disease Urinary System Disease
rs3822855 3618 0.000562 0.04974 1.05099780142085 216916 FINNGEN_R6_COX_ARTHROSIS FINNGEN NA 2022-01-24 Coxarthrosis [arthrosis of hip](FG) musculoskeletal or connective tissue disease Musculoskeletal Or Connective Tissue Disease
rs3822855 3618 0.00179 -0.20442 0.815119948905107 256729 FINNGEN_R6_M13_TIETZE FINNGEN NA 2022-01-24 Chondrocostal junction syndrome [Tietze] musculoskeletal or connective tissue disease Musculoskeletal Or Connective Tissue Disease
rs3822855 3618 0.00027 0.00308015 1.00308489853616 484598 GCST90038601 GCST PMID:33959723 2021-04-08 Musculoskeletal disorder or trauma musculoskeletal or connective tissue disease Musculoskeletal Or Connective Tissue Disease
rs3822855 3618 9.343e-05 0.0464 1.04749332449844 393873 GCST007091 GCST PMID:30664745 2019-01-21 Osteoarthritis (hip) musculoskeletal or connective tissue disease Musculoskeletal Or Connective Tissue Disease
rs3822855 3618 0.000278 0.05319 1.05463000578559 186533 FINNGEN_R6_M13_ARTHTROSIS_COX FINNGEN NA 2022-01-24 "Coxarthrosis," musculoskeletal or connective tissue disease Musculoskeletal Or Connective Tissue Disease
rs3822855 3618 0.000214 0.05133 1.05267021714327 245120 FINNGEN_R6_G6_CARPTU FINNGEN NA 2022-01-24 Carpal tunnel syndrome nervous system disease Nervous System Disease
rs3822855 3618 0.00237 0.06972 1.07220792100186 248596 FINNGEN_R6_H7_AMD FINNGEN NA 2022-01-24 Age-related macular degeneration (whether dry or wet) disease of visual system Disease Of Visual System
rs3822855 3618 0.00112 0.1038 1.10937855701513 238242 FINNGEN_R6_L12_INFECT_DERM FINNGEN NA 2022-01-24 Infective dermatitis integumentary system disease Integumentary System Disease
rs3822855 3618 0.00287 -0.48635 0.614866566350335 232349 FINNGEN_R6_K11_MIH_CARIES FINNGEN NA 2022-01-24 "Molar incisor hypoplasia, with caries" gastrointestinal disease Gastrointestinal Disease
rs3822855 3618 0.00325 -0.41721 0.658882540081327 234539 FINNGEN_R6_AB1_AMOEBIASIS FINNGEN NA 2022-01-24 Amoebiasis infectious disease Infectious Disease
rs3822855 3618 0.00072 0.00226769 1.00227026315364 484598 GCST90038654 GCST PMID:33959723 2021-04-08 Joint disorder musculoskeletal or connective tissue disease Musculoskeletal Or Connective Tissue Disease
rs3822855 3618 0.00421 0.08502 1.08873884125748 248109 FINNGEN_R6_WET_AMD FINNGEN NA 2022-01-24 Wet age-related macular degeneration disease of visual system Disease Of Visual System
rs3822855 3618 0.00124 0.3716 1.45005284413581 194445 FINNGEN_R6_M13_SPONDYLOPATHINOTH FINNGEN NA 2022-01-24 Spondylopathies in diseases classified elsewhere musculoskeletal or connective tissue disease Musculoskeletal Or Connective Tissue Disease
rs7766106 3618 0.00273 0.30681 1.3590827178226 260278 FINNGEN_R6_G6_HORNER FINNGEN NA 2022-01-24 Horner syndrome nervous system disease Nervous System Disease
rs7766106 3618 0.00074 -0.38129 0.682979796756763 260065 FINNGEN_R6_D3_AIHA_OTHER FINNGEN NA 2022-01-24 Other autoimmune haemolytic anaemias immune system disease Immune System Disease
rs7766106 3618 1.98e-05 0.03465 1.03525730532585 147061 FINNGEN_R6_N14_FEMALEGENNONINF FINNGEN NA 2022-01-24 Noninflammatory disorders of female genital tract reproductive system or breast disease Reproductive System Or Breast Disease
rs7766106 3618 0.00128 -0.03082 0.969650094385626 260405 FINNGEN_R6_I9_DISVEINLYMPH FINNGEN NA 2022-01-24 "Diseases of veins, lymphatic vessels and lymph nodes, not elsewhere classified" cardiovascular disease Cardiovascular Disease
rs7766106 3618 0.000364 -0.06302 0.938924695007447 248068 FINNGEN_R6_ST19_FRACT_SHOUL_UPPER_ARM FINNGEN NA 2022-01-24 Fracture of shoulder and upper arm musculoskeletal or connective tissue disease Musculoskeletal Or Connective Tissue Disease
rs7766106 3618 0.0036 -0.06417 0.937845552234214 249927 FINNGEN_R6_ST19_FRACT_FOOT_ANKLE FINNGEN NA 2022-01-24 "Fracture of foot, except ankle" musculoskeletal or connective tissue disease Musculoskeletal Or Connective Tissue Disease
rs7766106 3618 0.000894 0.1532 1.16555806724658 82562 FINNGEN_R6_N14_OTHNONINFCERVIX FINNGEN NA 2022-01-24 Other noninflammatory disorders of cervix uteri reproductive system or breast disease Reproductive System Or Breast Disease
rs7766106 3618 4.7e-05 -0.0035176 0.996488579507078 484598 GCST90038604 GCST PMID:33959723 2021-04-08 Hypertension cardiovascular disease Cardiovascular Disease
rs7766106 3618 6.6e-08 -0.00160205 0.998399232597082 484598 GCST90038652 GCST PMID:33959723 2021-04-08 Bone disorder musculoskeletal or connective tissue disease Musculoskeletal Or Connective Tissue Disease
rs7766106 3618 2.4e-06 -0.00119231 0.998808400519154 484598 GCST90038656 GCST PMID:33959723 2021-04-08 Osteoporosis musculoskeletal or connective tissue disease Musculoskeletal Or Connective Tissue Disease
rs7766106 3618 0.00426 0.43363 1.54284790876928 253438 FINNGEN_R6_M13_DERMATOMYOTH FINNGEN NA 2022-01-24 Other dermatomyositis integumentary system disease Integumentary System Disease
rs7766106 3618 0.00258 -0.04553 0.955490937413857 260405 FINNGEN_R6_H7_OCUMUSCLE FINNGEN NA 2022-01-24 "Disorders of ocular muscles, binocular movement, accommodation and refraction" disease of visual system Disease Of Visual System
rs7766106 3618 1.22e-13 -0.10285 0.902262302676975 256622 FINNGEN_R6_ST19_FRACT_FOREA FINNGEN NA 2022-01-24 Fracture of forearm musculoskeletal or connective tissue disease Musculoskeletal Or Connective Tissue Disease
rs7766106 3618 0.000695 0.15961 1.17305329098602 232566 FINNGEN_R6_K11_PANCOTH FINNGEN NA 2022-01-24 Other diseases of pancreas pancreas disease Pancreas Disease
rs7766106 3618 0.00184 -0.35892 0.698430223534539 197877 FINNGEN_R6_M13_CALCTENDINITIS FINNGEN NA 2022-01-24 Calcific tendinitis musculoskeletal or connective tissue disease Musculoskeletal Or Connective Tissue Disease
rs7766106 3618 0.0011 0.0226635 1.02292226828355 547261 GCST005195 GCST PMID:29212778 2017-12-06 Coronary artery disease cardiovascular disease Cardiovascular Disease
rs7766106 3618 0.000911 -0.02709 0.973273642954594 260405 FINNGEN_R6_AUTOIMMUNE FINNGEN NA 2022-01-24 Autoimmune diseases immune system disease Immune System Disease
rs7766106 3618 6.81e-06 0.12483 1.13295583420287 84459 FINNGEN_R6_N14_ENDOMETRIOSIS_UTERUS FINNGEN NA 2022-01-24 Endometriosis of uterus reproductive system or breast disease Reproductive System Or Breast Disease
rs7766106 3618 0.00199 0.08643 1.09027504579334 135546 FINNGEN_R6_N14_INFLUTH FINNGEN NA 2022-01-24 Inflammatory disease of uterus reproductive system or breast disease Reproductive System Or Breast Disease
rs7766106 3618 0.00429 -0.06369 0.938295826156382 255140 FINNGEN_R6_H7_REFRAACCOMMODIS FINNGEN NA 2022-01-24 Disorders of refraction and accommodation disease of visual system Disease Of Visual System
rs7766106 3618 0.002053 0.0383 1.03904289899594 59957 GCST004131 GCST PMID:28067908 2017-01-09 Inflammatory bowel disease gastrointestinal disease Gastrointestinal Disease
rs7766106 3618 0.0016 0.05178 1.05314402533984 92512 FINNGEN_R6_N14_FEMGENPROL FINNGEN NA 2022-01-24 Female genital prolapse reproductive system or breast disease Reproductive System Or Breast Disease
rs7766106 3618 0.00486 0.02997 1.0304236207812 218528 FINNGEN_R6_M13_INTERVERTEB FINNGEN NA 2022-01-24 Other intervertebral disc disorders musculoskeletal or connective tissue disease Musculoskeletal Or Connective Tissue Disease
rs7766106 3618 0.00434 0.03089 1.03137204672135 255750 FINNGEN_R6_CHOLELITH_BROAD FINNGEN NA 2022-01-24 "Cholelithiasis, broad definition with cholecystitis" gastrointestinal disease Gastrointestinal Disease
rs7766106 3618 0.00121 0.02023 1.02043601332136 260405 FINNGEN_R6_N14_GENITOURINARY FINNGEN NA 2022-01-24 Genitourinary diseases urinary system disease Urinary System Disease
rs7766106 3618 4e-19 5.02981811351303 152.905198776758 426795 GCST006980 GCST PMID:30598549 2018-12-31 Fractures musculoskeletal or connective tissue disease Musculoskeletal Or Connective Tissue Disease
rs7766106 3618 0.000654 0.03357 1.03413983098086 260405 FINNGEN_R6_K11_GALLBILPANC FINNGEN NA 2022-01-24 "Disorders of gallbladder, biliary tract and pancreas" pancreas disease Pancreas Disease
rs7766106 3618 0.00212 -0.0652 0.936880068624828 260405 FINNGEN_R6_G6_NEURODEG FINNGEN NA 2022-01-24 Other degenerative diseases of the nervous system nervous system disease Nervous System Disease
rs7766106 3618 0.000623 0.08172 1.08515192474869 235360 FINNGEN_R6_K11_ACUTPANC FINNGEN NA 2022-01-24 Acute pancreatitis pancreas disease Pancreas Disease
rs7766106 3618 8.565e-08 0.0858 1.08958838883414 40266 GCST004132 GCST PMID:28067908 2017-01-09 Crohn's disease gastrointestinal disease Gastrointestinal Disease
rs7766106 3618 0.00046 0.031 1.03148550388652 14831 GCST90016610 GCST PMID:33686288 2021-03-08 Crohn's disease vs rheumatoid arthritis (ordinary least squares (OLS)) gastrointestinal disease Gastrointestinal Disease
rs7766106 3618 0.00127 -0.06615 0.935990455192921 256905 FINNGEN_R6_ST19_FRACT_RIBS_STERNUM_THORACIC_SPINE FINNGEN NA 2022-01-24 "Fracture of rib(s), sternum and thoracic spine" musculoskeletal or connective tissue disease Musculoskeletal Or Connective Tissue Disease
rs7766106 3618 0.000871 -0.0706 0.931834551411331 256228 FINNGEN_R6_ST19_FRACT_FEMUR FINNGEN NA 2022-01-24 Fracture of femur musculoskeletal or connective tissue disease Musculoskeletal Or Connective Tissue Disease
rs7766106 3618 0.000405 -0.13796 0.871133536390356 250498 FINNGEN_R6_M13_BONECONTINUITY FINNGEN NA 2022-01-24 Disorders of continuity of bone musculoskeletal or connective tissue disease Musculoskeletal Or Connective Tissue Disease
rs7766106 3618 0.000267 0.23214 1.26129629794992 241142 FINNGEN_R6_H7_CONJUNCTIVITISCHRON FINNGEN NA 2022-01-24 Chronic conjunctivitis disease of visual system Disease Of Visual System
rs7766106 3618 0.0024 0.000415445 1.00041553130923 484598 GCST90038662 GCST PMID:33959723 2021-04-08 Food allergy or anaphylactic reaction immune system disease Immune System Disease
rs7766106 3618 6.443e-05 0.0204 1.02060950218976 296525 GCST005194 GCST PMID:29212778 2017-12-06 Coronary artery disease cardiovascular disease Cardiovascular Disease
rs7766106 3618 0.000309 -0.04115 0.959685166375845 165842 FINNGEN_R6_FG_DISVEINLYMPH FINNGEN NA 2022-01-24 "Diseases of veins, lymphatic vessels and lymph nodes, not elsewhere classified (FINNGEN)" cardiovascular disease Cardiovascular Disease
rs7766106 3618 2.01e-07 0.0838 1.08741138978119 91622 FINNGEN_R6_N14_ENDOMETRIOSIS FINNGEN NA 2022-01-24 Endometriosis reproductive system or breast disease Reproductive System Or Breast Disease
rs7766106 3618 1.08e-06 -0.06549 0.936608412796926 239579 FINNGEN_R6_ST19_FRACT_LOWER_LEG_INCLU_ANKLE FINNGEN NA 2022-01-24 "Fracture of lower leg, including ankle" musculoskeletal or connective tissue disease Musculoskeletal Or Connective Tissue Disease
rs7766106 3618 0.00364 0.07029 1.07281925373011 85482 FINNGEN_R6_N14_ENDOMETRIOSIS_OVARY FINNGEN NA 2022-01-24 Endometriosis of ovary reproductive system or breast disease Reproductive System Or Breast Disease
rs7766106 3618 0.001301 0.0298 1.03024846365444 403124 GCST007090 GCST PMID:30664745 2019-01-21 Knee osteoarthritis musculoskeletal or connective tissue disease Musculoskeletal Or Connective Tissue Disease
rs7766106 3618 0.00032 0.027 1.02736780276349 12924 GCST90016611 GCST PMID:33686288 2021-03-08 Crohn's disease vs ulcerative colitis (ordinary least squares (OLS)) gastrointestinal disease Gastrointestinal Disease
rs7740107 3618 1.53e-05 0.05209 1.05347055059649 257917 FINNGEN_R6_SLEEP FINNGEN NA 2022-01-24 Sleep disorders (combined) nervous system disease Nervous System Disease
rs7740107 3618 0.00426 0.08657 1.09042769498494 256865 FINNGEN_R6_K11_DISLIVOTH FINNGEN NA 2022-01-24 Other diseases of liver gastrointestinal disease Gastrointestinal Disease
rs7740107 3618 0.0047 0.09072 1.09496237286753 260405 FINNGEN_R6_RX_RHEUMA_BIOLOGICAL FINNGEN NA 2022-01-24 Biological medication for rheuma musculoskeletal or connective tissue disease Musculoskeletal Or Connective Tissue Disease
rs7740107 3618 0.000226 0.21352 1.23802825858565 198495 FINNGEN_R6_M13_PREPATELLARBURSITIS FINNGEN NA 2022-01-24 Prepatellar bursitis musculoskeletal or connective tissue disease Musculoskeletal Or Connective Tissue Disease
rs7740107 3618 5.42e-05 0.19384 1.21390204309056 260405 FINNGEN_R6_NAFLD FINNGEN NA 2022-01-24 Nonalcoholic fatty liver disease gastrointestinal disease Gastrointestinal Disease
rs7740107 3618 0.00145 0.21302 1.2374093991841 133447 FINNGEN_R6_N14_BARTHOOTHNAS FINNGEN NA 2022-01-24 Other and unspecified disease of Bartholin gland reproductive system or breast disease Reproductive System Or Breast Disease
rs7740107 3618 0.00256 0.17707 1.19371465022812 254711 FINNGEN_R6_N14_CALCULOWER FINNGEN NA 2022-01-24 Calculus of lower urinary tract urinary system disease Urinary System Disease
rs7740107 3618 0.000155 0.07969 1.08295130073054 260405 FINNGEN_R6_N14_UROLITHIASIS FINNGEN NA 2022-01-24 Urolithiasis urinary system disease Urinary System Disease
rs7740107 3618 0.000923 0.14022 1.15052688693164 113297 FINNGEN_R6_ERECTILE_DYSFUNCTION FINNGEN NA 2022-01-24 Erectile dysfunction reproductive system or breast disease Reproductive System Or Breast Disease
rs7740107 3618 0.00266 -0.25631 0.773902021975601 251356 FINNGEN_R6_E4_ENDODISNAS FINNGEN NA 2022-01-24 "Endocrine disorders, other/unspecified" endocrine system disease Endocrine System Disease
rs7740107 3618 1.464764e-08 -0.1649433 0.847941781023906 15283 GCST003566 GCST PMID:27386562 2016-06-17 Multiple sclerosis immune system disease Immune System Disease
rs7740107 3618 0.000547 0.02949 1.02992913612903 260405 FINNGEN_R6_G6_EPIPAROX FINNGEN NA 2022-01-24 Episodal and paroxysmal disorders nervous system disease Nervous System Disease
rs7740107 3618 0.00401 0.13793 1.14789519479813 255275 FINNGEN_R6_THYROIDITIS FINNGEN NA 2022-01-24 Thyroiditis endocrine system disease Endocrine System Disease
rs7740107 3618 0.00167 0.17335 1.18928228104736 198566 FINNGEN_R6_M13_BICIPITALTEND FINNGEN NA 2022-01-24 Bicipital tendinitis musculoskeletal or connective tissue disease Musculoskeletal Or Connective Tissue Disease
rs7740107 3618 0.00207 -0.24917 0.779447456053517 257119 FINNGEN_R6_N14_ACUTENEPHRITIC FINNGEN NA 2022-01-24 Acute nephritic syndrome urinary system disease Urinary System Disease
rs7740107 3618 6.2e-07 0.00101406 1.00101457433268 484598 GCST90038631 GCST PMID:33959723 2021-04-08 Kidney stone, ureter stone or bladder stone urinary system disease Urinary System Disease
rs7740107 3618 7.5e-05 0.0342130031696291 1.034805 639221 GCST011365 GCST PMID:33532862 2021-02-03 Myocardial infarction cardiovascular disease Cardiovascular Disease
rs7740107 3618 1.33e-05 0.05534 1.05689989955945 260405 FINNGEN_R6_G6_SLEEPAPNO_INCLAVO FINNGEN NA 2022-01-24 "Sleep apnoea, including avohilmo" respiratory or thoracic disease Respiratory Or Thoracic Disease
rs7740107 3618 1.39e-05 0.05618 1.05778806845379 259404 FINNGEN_R6_G6_SLEEPAPNO FINNGEN NA 2022-01-24 Sleep apnoea respiratory or thoracic disease Respiratory Or Thoracic Disease
rs7740107 3618 0.00447 0.04648 1.04757712731647 206041 FINNGEN_R6_M13_SPONDYLOSIS FINNGEN NA 2022-01-24 Spondylosis musculoskeletal or connective tissue disease Musculoskeletal Or Connective Tissue Disease
rs7740107 3618 0.00271 0.06549 1.06768206043951 259928 FINNGEN_R6_N14_CALCUKIDUR FINNGEN NA 2022-01-24 Calculus of kidney and ureter urinary system disease Urinary System Disease
rs7740107 3618 3.2e-05 0.00413105 1.00413959454899 484598 GCST90038595 GCST PMID:33959723 2021-04-08 Cardiovascular disease cardiovascular disease Cardiovascular Disease
rs7740107 3618 0.000414 0.03945 1.04023848566036 260405 FINNGEN_R6_H7_LENS FINNGEN NA 2022-01-24 Disorders of lens disease of visual system Disease Of Visual System
rs7740107 3618 0.004648 -0.0215 0.978729477469148 1030836 GCST006414 GCST PMID:30061737 2018-07-30 Atrial fibrillation cardiovascular disease Cardiovascular Disease
rs7740107 3618 0.0034 0.048790164169432 1.05 69033 GCST005047 GCST PMID:22885922 2012-09-01 Type 2 diabetes pancreas disease Pancreas Disease
rs2246012 3618 0.0044 0.03567 1.03631380650128 231596 FINNGEN_R6_KNEE_ARTHROSIS FINNGEN NA 2022-01-24 Gonarthrosis [arthrosis of knee](FG) musculoskeletal or connective tissue disease Musculoskeletal Or Connective Tissue Disease
rs2246012 3618 0.0006407 0.0226 1.02285731478181 296525 GCST005194 GCST PMID:29212778 2017-12-06 Coronary artery disease cardiovascular disease Cardiovascular Disease
rs2246012 3618 0.0012 0.00126151 1.00126230603844 484598 GCST90038652 GCST PMID:33959723 2021-04-08 Bone disorder musculoskeletal or connective tissue disease Musculoskeletal Or Connective Tissue Disease
rs2246012 3618 0.000143 0.03078 1.03125860203579 260405 FINNGEN_R6_E4_ENDONUTRMET FINNGEN NA 2022-01-24 "Endocrine, nutritional and metabolic diseases" endocrine system disease Endocrine System Disease
rs2246012 3618 0.000465 0.04099 1.04184168707652 249793 FINNGEN_R6_KELA_DIAB_INSUL_EXMORE FINNGEN NA 2022-01-24 "Diabetes, insuline treatment (Kela reimbursement) (more control exclusions)" pancreas disease Pancreas Disease
rs2246012 3618 7.23e-05 0.04212 1.04301963359735 260405 FINNGEN_R6_DIABETES_FG FINNGEN NA 2022-01-24 "Diabetes, varying definitions" pancreas disease Pancreas Disease
rs2246012 3618 0.00484 0.05623 1.05784095917947 260405 FINNGEN_R6_L12_PAPULOSQUAMOUS FINNGEN NA 2022-01-24 Papulosquamous disorders integumentary system disease Integumentary System Disease
rs2246012 3618 0.00239 0.08708 1.09098395494362 147061 FINNGEN_R6_N14_ENDOMETRIOSIS_ASRM_STAGE1_2 FINNGEN NA 2022-01-24 "Endomtriosis ASRM stages 1,2" reproductive system or breast disease Reproductive System Or Breast Disease
rs2246012 3618 0.00493 0.26252 1.30020247195789 259335 FINNGEN_R6_AB1_VIRAL_ENCEPHALITIS_NOS FINNGEN NA 2022-01-24 "Viral encephalitis, not elsewhere classified/unspecified" infectious disease Infectious Disease
rs2246012 3618 7e-05 0.00326115 1.00326647333482 484598 GCST90038599 GCST PMID:33959723 2021-04-08 Diabetes or endocrine disease pancreas disease Pancreas Disease
rs2246012 3618 0.000174 0.04196 1.04285276380592 249334 FINNGEN_R6_DM_OTHER_WIDE FINNGEN NA 2022-01-24 "Other diabetes, wide definition" pancreas disease Pancreas Disease
rs2246012 3618 0.000209 0.06941 1.07187558806062 242802 FINNGEN_R6_PRIM_KNEEARTHROSIS FINNGEN NA 2022-01-24 "Primary gonarthrosis, bilateral" musculoskeletal or connective tissue disease Musculoskeletal Or Connective Tissue Disease
rs2246012 3618 4.839e-05 -0.0126 NA 357957 GCST006475 GCST PMID:29942085 2018-06-25 Depressed affect nervous system disease Nervous System Disease
rs2246012 3618 0.00197 0.0282 1.02860138412759 260405 FINNGEN_R6_RHEUMA_ENDPOINTS FINNGEN NA 2022-01-24 Finngen Rheumatological endpoints musculoskeletal or connective tissue disease Musculoskeletal Or Connective Tissue Disease
rs2246012 3618 0.0015 0.08647 1.0903186576674 255920 FINNGEN_R6_COPD_LATER FINNGEN NA 2022-01-24 Later onset COPD respiratory or thoracic disease Respiratory Or Thoracic Disease
rs2246012 3618 0.00147 0.09408 1.09864763421233 85213 FINNGEN_R6_N14_ENDOMETRIOSIS_PELVICPERITONEUM FINNGEN NA 2022-01-24 Endometriosis of pelvic peritoneum reproductive system or breast disease Reproductive System Or Breast Disease
rs2246012 3618 0.00019 0.00212683 1.0021290933072 484598 GCST90038637 GCST PMID:33959723 2021-04-08 Hypothyroidism or myxedema endocrine system disease Endocrine System Disease
rs2246012 3618 0.0049 -0.00128111 0.998719710271093 484598 GCST90038646 GCST PMID:33959723 2021-04-08 Migraine cardiovascular disease Cardiovascular Disease
rs2246012 3618 0.000129 0.04094 1.04178959629444 260405 FINNGEN_R6_E4_DIABETES FINNGEN NA 2022-01-24 Diabetes mellitus pancreas disease Pancreas Disease
rs2246012 3618 0.0035 0.00176026 1.00176181016707 484598 GCST90038633 GCST PMID:33959723 2021-04-08 Diabetes pancreas disease Pancreas Disease
rs2246012 3618 0.0011 0.00200043 1.00200243219495 484598 GCST90038635 GCST PMID:33959723 2021-04-08 Thyroid problem (not cancer) endocrine system disease Endocrine System Disease
rs2246012 3618 2.427e-08 0.0527 1.05411336367041 659316 GCST006867 GCST PMID:30054458 2018-07-27 Type 2 diabetes pancreas disease Pancreas Disease
rs2246012 3618 0.0019093 0.0599502 1.06178366840202 86995 GCST000998 GCST PMID:21378990 2011-03-06 Coronary heart disease cardiovascular disease Cardiovascular Disease
rs667955 3618 0.00148 -0.10141 0.90356249630757 257616 FINNGEN_R6_AB1_DERMATOPHYTOSIS FINNGEN NA 2022-01-24 Dermatophytosis infectious disease Infectious Disease
rs667955 3618 3.81e-06 -0.05307 0.948313628204901 252722 FINNGEN_R6_H8_HL_SEN_NAS FINNGEN NA 2022-01-24 Sensorineural hearing loss nervous system disease Nervous System Disease
rs667955 3618 0.00168820084030607 0.0070839915539474 NA 330759 GCST90012115 GCST PMID:32986727 2020-09-28 Age-related hearing impairment (MTAG) nervous system disease Nervous System Disease
rs667955 3618 0.003609 -0.049711 0.951504369532038 908494 GCST010777 GCST PMID:32404885 2020-05-13 COVID-19 (hospitalized vs population) RELEASE 4 infectious disease Infectious Disease
rs667955 3618 0.000139 -0.02846 0.971941171015435 260405 FINNGEN_R6_H8_EAR FINNGEN NA 2022-01-24 Diseases of the ear and mastoid process disease of ear Disease Of Ear
rs667955 3618 2.15e-05 -0.04184 0.959023212011564 260405 FINNGEN_R6_H8_OTHEREAR FINNGEN NA 2022-01-24 Other disorders of ear disease of ear Disease Of Ear
rs667955 3618 8.47e-05 -0.04352 0.95741340563137 254382 FINNGEN_R6_H8_CONSENHEARINGLOSS FINNGEN NA 2022-01-24 Conductive and sensorineural hearing loss nervous system disease Nervous System Disease
rs667955 3618 0.00471 -0.32235 0.724444590345873 246765 FINNGEN_R6_L12_VITILIGO FINNGEN NA 2022-01-24 Vitiligo integumentary system disease Integumentary System Disease
rs9402685 3618 0.00272 -0.03996 0.960827871498531 98164 FINNGEN_R6_HYPOTHY_LEVOTHY FINNGEN NA 2022-01-24 "Hypothyroidism, levothyroxin purchases" endocrine system disease Endocrine System Disease
rs9402685 3618 0.00181 -0.03257 0.967954690631417 260405 FINNGEN_R6_E4_HYTHY_AI_STRICT_PURCH FINNGEN NA 2022-01-24 "Hypothyroidism, strict autoimmune, 3 medication purchases required" endocrine system disease Endocrine System Disease
rs9402685 3618 0.00148 -0.03552 0.965103431968339 235230 FINNGEN_R6_E4_HYTHY_AI_STRICT FINNGEN NA 2022-01-24 "Hypothyroidism, strict autoimmune" endocrine system disease Endocrine System Disease
rs9402685 3618 6.38e-07 -0.04445 0.95652342506924 260360 FINNGEN_R6_I9_HYPTENS FINNGEN NA 2022-01-24 Hypertension cardiovascular disease Cardiovascular Disease
rs9402685 3618 0.0015 -0.13661 0.872310360842258 234638 FINNGEN_R6_H8_HL_NAS FINNGEN NA 2022-01-24 Other specified/unspecified hearing loss nervous system disease Nervous System Disease
rs9402685 3618 7.8e-06 -0.00222416 0.997778311611094 484598 GCST90038637 GCST PMID:33959723 2021-04-08 Hypothyroidism or myxedema endocrine system disease Endocrine System Disease
rs9402685 3618 6.35e-05 -0.25406 0.775645261934571 249496 FINNGEN_R6_E4_OBESITYXTRMALV FINNGEN NA 2022-01-24 Extreme obesity with alveolar hypoventilation respiratory or thoracic disease Respiratory Or Thoracic Disease
rs9402685 3618 0.0012 -0.20801 0.812198914682182 241907 FINNGEN_R6_H7_EYELIDINOTH FINNGEN NA 2022-01-24 Disorders of eyelid in diseases classified elsewhere disease of visual system Disease Of Visual System
rs9402685 3618 0.0033 -0.00278227 0.997221596926068 484598 GCST90038604 GCST PMID:33959723 2021-04-08 Hypertension cardiovascular disease Cardiovascular Disease
rs9402685 3618 2.43e-06 -0.03409 0.966484517116586 260405 FINNGEN_R6_E4_ENDONUTRMET FINNGEN NA 2022-01-24 "Endocrine, nutritional and metabolic diseases" endocrine system disease Endocrine System Disease
rs9402685 3618 0.00226 0.05488 1.05641383740852 259743 FINNGEN_R6_D3_OTHERANAEMIA FINNGEN NA 2022-01-24 Other anaemias hematologic disease Hematologic Disease
rs9402685 3618 0.000838 -0.13897 0.870254135690712 260349 FINNGEN_R6_AB1_SPIROCHE_OTHER FINNGEN NA 2022-01-24 "Spirochaetal infections, other/unspecified" infectious disease Infectious Disease
rs9402685 3618 0.00326 -0.0946 0.909736756401554 235669 FINNGEN_R6_H8_HL_MIX_NAS FINNGEN NA 2022-01-24 Mixed conductive and sensorineural hearing loss nervous system disease Nervous System Disease
rs9402685 3618 0.000849 -0.13626 0.872615722903797 260405 FINNGEN_R6_AB1_OTHER_SPIROCHAETAL FINNGEN NA 2022-01-24 Other spirochaetal diseases infectious disease Infectious Disease
rs9402685 3618 0.00357 0.3852 1.46990827369968 251117 FINNGEN_R6_E4_ACROMEG FINNGEN NA 2022-01-24 Acromegaly and pituitary gigantism reproductive system or breast disease Reproductive System Or Breast Disease
rs9402685 3618 0.00266 -0.03997 0.960818263267857 98381 FINNGEN_R6_HYPOTHYROIDISM FINNGEN NA 2022-01-24 Hypothyroidism (congenital or acquired) endocrine system disease Endocrine System Disease
rs9402685 3618 0.00363 -0.04489 0.956102647340098 260405 FINNGEN_R6_M13_ARTHTROSIS_COX_PRIM_ICD10 FINNGEN NA 2022-01-24 "Coxarthrosis, primary" musculoskeletal or connective tissue disease Musculoskeletal Or Connective Tissue Disease
rs9402685 3618 0.000222 -0.03028 0.970173846837029 260405 FINNGEN_R6_RX_ANTIHYP FINNGEN NA 2022-01-24 Antihypertensive medication - note that there are other indications cardiovascular disease Cardiovascular Disease
rs9402685 3618 0.000769 0.10386 1.10944512172547 206281 FINNGEN_R6_RHEUMA_SERONEG FINNGEN NA 2022-01-24 Seronegative rheumatoid arthritis musculoskeletal or connective tissue disease Musculoskeletal Or Connective Tissue Disease
rs9402685 3618 0.00189 0.14828 1.1598376054311 233263 FINNGEN_R6_K11_DEPOSITS FINNGEN NA 2022-01-24 Deposits [accretions] on teeth gastrointestinal disease Gastrointestinal Disease
rs9402685 3618 0.00436812 -0.105360515657826 0.9 14267 GCST003155 GCST PMID:26502338 2015-10-26 Systemic lupus erythematosus urinary system disease Urinary System Disease
rs9402685 3618 0.00436812 -0.105360515657826 0.9 14267 GCST003156 GCST PMID:26502338 2015-10-26 Systemic lupus erythematosus urinary system disease Urinary System Disease
rs9402685 3618 0.00119 -0.03435 0.966233263806482 228343 FINNGEN_R6_J10_CHRONTONSADEN FINNGEN NA 2022-01-24 Chronic diseases of tonsils and adenoids immune system disease Immune System Disease
rs9402685 3618 3.18e-05 -0.04012 0.960674151337032 260405 FINNGEN_R6_E4_THYROID FINNGEN NA 2022-01-24 Disorders of the thyroid gland endocrine system disease Endocrine System Disease
rs9402685 3618 0.00406 -0.09751 0.907093270577741 138085 FINNGEN_R6_FG_OTH FINNGEN NA 2022-01-24 Other CVD (FINNGEN) cardiovascular disease Cardiovascular Disease
rs9402685 3618 0.00162 -0.0238 0.976480986426877 260405 FINNGEN_R6_I9_CVD FINNGEN NA 2022-01-24 Cardiovascular diseases cardiovascular disease Cardiovascular Disease
rs9402685 3618 0.00061 -0.03571 0.964920079735279 254846 FINNGEN_R6_E4_HYTHYNAS FINNGEN NA 2022-01-24 "Hypothyroidism,  other/unspecified" endocrine system disease Endocrine System Disease
rs9402685 3618 0.00428 -0.04378 0.957164510503675 186533 FINNGEN_R6_M13_ARTHTROSIS_COX FINNGEN NA 2022-01-24 "Coxarthrosis," musculoskeletal or connective tissue disease Musculoskeletal Or Connective Tissue Disease
rs9402685 3618 0.00446 -0.02168 0.978553322017669 260405 FINNGEN_R6_J10_UPPERDIS FINNGEN NA 2022-01-24 Other diseases of upper respiratory tract respiratory or thoracic disease Respiratory Or Thoracic Disease
rs9402685 3618 0.00263 0.05441 1.05591743956757 259644 FINNGEN_R6_D3_ANAEMIANAS FINNGEN NA 2022-01-24 Other and unspecified anaemias hematologic disease Hematologic Disease
rs9402685 3618 0.00272 -0.03996 0.960827871498531 98164 FINNGEN_R6_HYPOTHY_PURCHASE FINNGEN NA 2022-01-24 Hypothyroidism and >3 levothyroxin purchases endocrine system disease Endocrine System Disease
rs9402685 3618 6.98e-07 -0.04424 0.956724316081322 260405 FINNGEN_R6_I9_HYPERTENSION FINNGEN NA 2022-01-24 Hypertensive diseases cardiovascular disease Cardiovascular Disease
rs9402685 3618 1.7e-07 -0.00529212 0.994721858597371 484598 GCST90038595 GCST PMID:33959723 2021-04-08 Cardiovascular disease cardiovascular disease Cardiovascular Disease
rs9402685 3618 0.0007798 -0.0218 0.978435902664329 296525 GCST005194 GCST PMID:29212778 2017-12-06 Coronary artery disease cardiovascular disease Cardiovascular Disease
rs9402685 3618 2.82e-05 -0.04312 0.957796447596909 203871 FINNGEN_R6_FG_HYPERTENSION FINNGEN NA 2022-01-24 Hypertensive diseases (excluding secondary) cardiovascular disease Cardiovascular Disease
rs9402685 3618 0.00288 -0.03601 0.96463064712842 251596 FINNGEN_R6_E4_LIPOPROT FINNGEN NA 2022-01-24 Disorders of lipoprotein metabolism and other lipidaemias genetic, familial or congenital disease Genetic, Familial Or Congenital Disease
rs9402685 3618 0.00367 -0.09493 0.90943659280166 247178 FINNGEN_R6_H8_OTIMEDNAS FINNGEN NA 2022-01-24 "Otitis media, unspecified" disease of ear Disease Of Ear
rs9402685 3618 0.00176 0.18439 1.2024847006925 252593 FINNGEN_R6_AB1_RUBELLA FINNGEN NA 2022-01-24 Rubella [German measles] infectious disease Infectious Disease
rs9402685 3618 6.1e-06 -0.00246003 0.997542993394079 484598 GCST90038635 GCST PMID:33959723 2021-04-08 Thyroid problem (not cancer) endocrine system disease Endocrine System Disease
rs9494571 3618 0.00446 -0.04292 0.957988026043634 209643 FINNGEN_R6_J10_CHRONSINUSITIS FINNGEN NA 2022-01-24 Chronic sinusitis respiratory or thoracic disease Respiratory Or Thoracic Disease
rs9494571 3618 0.00484 -0.0455 0.955519602571954 260071 FINNGEN_R6_H7_VITRBODYGLOBE FINNGEN NA 2022-01-24 Disorders of vitreous body disease of visual system Disease Of Visual System
rs9494571 3618 0.00296 -0.10819 0.897457063388265 260405 FINNGEN_R6_G6_DEMYEL FINNGEN NA 2022-01-24 Demyelenating diseases of the central nervous system nervous system disease Nervous System Disease
rs9494571 3618 0.000331 -0.1686 0.84484677451711 247545 FINNGEN_R6_L12_HYPETROPHICSCAR FINNGEN NA 2022-01-24 Hypertrophic scar integumentary system disease Integumentary System Disease
rs9494571 3618 0.001576793 0.08006323 1.0833555660818 15283 GCST003566 GCST PMID:27386562 2016-06-17 Multiple sclerosis immune system disease Immune System Disease
rs9494571 3618 0.002504 -0.038 0.9627129408912 59957 GCST004131 GCST PMID:28067908 2017-01-09 Inflammatory bowel disease gastrointestinal disease Gastrointestinal Disease
rs9494571 3618 0.00299 0.10802 1.11407002656419 253591 FINNGEN_R6_J10_PLEURPLAGUE FINNGEN NA 2022-01-24 Pleural plaque respiratory or thoracic disease Respiratory Or Thoracic Disease
rs9494571 3618 0.000189 -0.20231 0.816841667771929 215900 FINNGEN_R6_E4_DM1NEU FINNGEN NA 2022-01-24 Type 1 diabetes with neurological complications nervous system disease Nervous System Disease
rs9494571 3618 0.000214 -0.35825 0.698898328581987 160240 FINNGEN_R6_ESOSINOPHIL_DISEASE FINNGEN NA 2022-01-24 Eosinophilic disease (BM) immune system disease Immune System Disease
rs9494571 3618 0.0049 0.000657261 1.00065747704334 484598 GCST90038623 GCST PMID:33959723 2021-04-08 Other abdominal problem gastrointestinal disease Gastrointestinal Disease
rs9494571 3618 0.00052 0.00158369 1.00158494469927 484598 GCST90038637 GCST PMID:33959723 2021-04-08 Hypothyroidism or myxedema endocrine system disease Endocrine System Disease
rs9494571 3618 0.00153 -0.02306 0.977203849783288 260405 FINNGEN_R6_J10_UPPERDIS FINNGEN NA 2022-01-24 Other diseases of upper respiratory tract respiratory or thoracic disease Respiratory Or Thoracic Disease
rs9494571 3618 0.00119 -0.0526 0.948759440367809 40266 GCST004132 GCST PMID:28067908 2017-01-09 Crohn's disease gastrointestinal disease Gastrointestinal Disease
rs9494571 3618 0.00445 0.15667 1.16960957904758 256642 FINNGEN_R6_F5_CANNABIS FINNGEN NA 2022-01-24 Mental and behavioural disorders due to cannabinoids nervous system disease Nervous System Disease
rs9494571 3618 0.000578 -0.03446 0.96612698399296 260405 FINNGEN_R6_H7_LENS FINNGEN NA 2022-01-24 Disorders of lens disease of visual system Disease Of Visual System
rs9494571 3618 0.000159 0.03019 1.03065033891585 226692 FINNGEN_R6_M13_OTHERJOINT FINNGEN NA 2022-01-24 Other joint disorders musculoskeletal or connective tissue disease Musculoskeletal Or Connective Tissue Disease
rs9494571 3618 0.00032 0.00173649 1.00173799857184 484598 GCST90038635 GCST PMID:33959723 2021-04-08 Thyroid problem (not cancer) endocrine system disease Endocrine System Disease
rs632057 3618 9e-04 -0.1893 0.827538207989393 246231 FINNGEN_R6_ST19_OTHER_UNSPE_INJURI_ANKLE_FOOT FINNGEN NA 2022-01-24 Other and unspecified injuries of ankle and foot musculoskeletal or connective tissue disease Musculoskeletal Or Connective Tissue Disease
rs632057 3618 0.00339 -0.29519 0.744390139902235 198314 FINNGEN_R6_KRA_PSY_TIC_EXMORE FINNGEN NA 2022-01-24 Tic disorders (more control exclusions) nervous system disease Nervous System Disease
rs632057 3618 0.00171 -0.43984 0.644139475154621 257977 FINNGEN_R6_Q17_OTHER_CONGEN_MALFO_HEART FINNGEN NA 2022-01-24 Other congenital malformations of heart cardiovascular disease Cardiovascular Disease
rs632057 3618 8.7e-08 -0.00493306 0.995079087557397 484598 GCST90038595 GCST PMID:33959723 2021-04-08 Cardiovascular disease cardiovascular disease Cardiovascular Disease
rs632057 3618 0.0009025 0.04278763 1.04371621729955 127669 GCST006862 GCST PMID:29273806 2017-12-22 Asthma respiratory or thoracic disease Respiratory Or Thoracic Disease
rs632057 3618 0.00114 -0.02248 0.977770792413632 260405 FINNGEN_R6_E4_ENDONUTRMET FINNGEN NA 2022-01-24 "Endocrine, nutritional and metabolic diseases" endocrine system disease Endocrine System Disease
rs632057 3618 6.67e-06 -0.04504 0.955959242698614 249793 FINNGEN_R6_KELA_DIAB_INSUL_EXMORE FINNGEN NA 2022-01-24 "Diabetes, insuline treatment (Kela reimbursement) (more control exclusions)" pancreas disease Pancreas Disease
rs632057 3618 0.00105 0.03534 1.03597187936622 244792 FINNGEN_R6_J10_ASTHMACOPDKELA FINNGEN NA 2022-01-24 Asthma/COPD (KELA code 203) respiratory or thoracic disease Respiratory Or Thoracic Disease
rs632057 3618 3.8e-05 -0.03734 0.963348541157203 260405 FINNGEN_R6_DIABETES_FG FINNGEN NA 2022-01-24 "Diabetes, varying definitions" pancreas disease Pancreas Disease
rs632057 3618 0.00389 0.01894 1.01912049955298 260405 FINNGEN_R6_M13_MUSCULOSKELETAL FINNGEN NA 2022-01-24 Diseases of the musculoskeletal system and connective tissue musculoskeletal or connective tissue disease Musculoskeletal Or Connective Tissue Disease
rs632057 3618 0.00165 0.15807 1.17124817921072 257097 FINNGEN_R6_ST19_FRACT_NECK FINNGEN NA 2022-01-24 Fracture of neck musculoskeletal or connective tissue disease Musculoskeletal Or Connective Tissue Disease
rs632057 3618 0.0039 -0.000492795 0.999507326403513 484598 GCST90038634 GCST PMID:33959723 2021-04-08 Type 2 diabetes pancreas disease Pancreas Disease
rs632057 3618 1.83e-05 -0.04092 0.95990591934973 249334 FINNGEN_R6_DM_OTHER_WIDE FINNGEN NA 2022-01-24 "Other diabetes, wide definition" pancreas disease Pancreas Disease
rs632057 3618 0.0029 -0.02335 0.976920501754301 260405 FINNGEN_R6_RX_ANTIHYP FINNGEN NA 2022-01-24 Antihypertensive medication - note that there are other indications cardiovascular disease Cardiovascular Disease
rs632057 3618 0.003456 -0.423 0.655078633111806 957 GCST010775 GCST PMID:32404885 2020-05-13 COVID-19 (very severe respiratory confirmed vs not hospitalized) RELEASE 4 infectious disease Infectious Disease
rs632057 3618 1.594e-05 -0.0315 0.96899095645374 659316 GCST006867 GCST PMID:30054458 2018-07-27 Type 2 diabetes pancreas disease Pancreas Disease
rs632057 3618 0.00449366518073085 0.0191604310345317 1.01934517010028 408422 GCST90014325 GCST PMID:34103634 2021-06-08 Asthma respiratory or thoracic disease Respiratory Or Thoracic Disease
rs632057 3618 0.0002325 0.0687071980097908 1.07112253641817 26621 GCST001198 GCST PMID:21833088 2011-08-11 Multiple sclerosis immune system disease Immune System Disease
rs632057 3618 0.00438 -0.02868 0.971727367477063 260405 FINNGEN_R6_I9_IHD FINNGEN NA 2022-01-24 "Ischaemic heart disease, wide definition" cardiovascular disease Cardiovascular Disease
rs632057 3618 2e-04 -0.00321424 0.996790920139266 484598 GCST90038604 GCST PMID:33959723 2021-04-08 Hypertension cardiovascular disease Cardiovascular Disease
rs632057 3618 6.3e-07 -0.00220444 0.997797987993407 484598 GCST90038633 GCST PMID:33959723 2021-04-08 Diabetes pancreas disease Pancreas Disease
rs632057 3618 0.00358 -0.07895 0.924086127596378 256865 FINNGEN_R6_K11_DISLIVOTH FINNGEN NA 2022-01-24 Other diseases of liver gastrointestinal disease Gastrointestinal Disease
rs632057 3618 0.001543 -0.0164 0.983733747846952 296525 GCST005194 GCST PMID:29212778 2017-12-06 Coronary artery disease cardiovascular disease Cardiovascular Disease
rs632057 3618 1.91e-05 -0.03905 0.961702622813078 260405 FINNGEN_R6_E4_DIABETES FINNGEN NA 2022-01-24 Diabetes mellitus pancreas disease Pancreas Disease
rs632057 3618 0.00477 -0.07069 0.931750690075521 248565 FINNGEN_R6_I9_AORTANEUR FINNGEN NA 2022-01-24 Aortic aneurysm cardiovascular disease Cardiovascular Disease
rs632057 3618 0.00364 0.36442 1.43967875227211 259862 FINNGEN_R6_Q17_OTHER_CONGEN_MALFO_INTESTINE FINNGEN NA 2022-01-24 Other congenital malformations of intestine genetic, familial or congenital disease Genetic, Familial Or Congenital Disease
rs632057 3618 0.0036968 -0.0408206 0.960001338740378 86995 GCST000998 GCST PMID:21378990 2011-03-06 Coronary heart disease cardiovascular disease Cardiovascular Disease
rs596878 3618 0.00257 -0.12644 0.881227021578633 250942 FINNGEN_R6_CHRONNAS FINNGEN NA 2022-01-24 Chron's disease NAS gastrointestinal disease Gastrointestinal Disease
rs596878 3618 0.00231 -0.08253 0.92078381392803 88893 FINNGEN_R6_N14_HYDROCELE FINNGEN NA 2022-01-24 Hydrocele reproductive system or breast disease Reproductive System Or Breast Disease
rs596878 3618 1.42e-06 -0.11831 0.88842059953574 226071 FINNGEN_R6_E4_GOITREMULTINOD FINNGEN NA 2022-01-24 Nontoxic multinodular goitre endocrine system disease Endocrine System Disease
rs596878 3618 6.7e-05 -0.18733 0.829170065110641 250709 FINNGEN_R6_CHRONLARGE FINNGEN NA 2022-01-24 Crohn's disease of large intestine gastrointestinal disease Gastrointestinal Disease
rs596878 3618 0.0013 -0.00296561 0.997038783077545 484598 GCST90038595 GCST PMID:33959723 2021-04-08 Cardiovascular disease cardiovascular disease Cardiovascular Disease
rs596878 3618 0.000227 -0.02616 0.974179208465236 260405 FINNGEN_R6_E4_ENDONUTRMET FINNGEN NA 2022-01-24 "Endocrine, nutritional and metabolic diseases" endocrine system disease Endocrine System Disease
rs596878 3618 0.000521 -0.03569 0.964939378329859 249793 FINNGEN_R6_KELA_DIAB_INSUL_EXMORE FINNGEN NA 2022-01-24 "Diabetes, insuline treatment (Kela reimbursement) (more control exclusions)" pancreas disease Pancreas Disease
rs596878 3618 7.53e-05 -0.03691 0.96376287010424 260405 FINNGEN_R6_DIABETES_FG FINNGEN NA 2022-01-24 "Diabetes, varying definitions" pancreas disease Pancreas Disease
rs596878 3618 0.00187 -0.26142 0.769957469558108 260405 FINNGEN_R6_ALCOGASTRITIS FINNGEN NA 2022-01-24 Alcoholic gastritis gastrointestinal disease Gastrointestinal Disease
rs596878 3618 0.000116 -0.03786 0.962847730137951 249334 FINNGEN_R6_DM_OTHER_WIDE FINNGEN NA 2022-01-24 "Other diabetes, wide definition" pancreas disease Pancreas Disease
rs596878 3618 0.00247 -0.04596 0.955080164633246 260405 FINNGEN_R6_K11_ENERCOLNONINF FINNGEN NA 2022-01-24 Noninfective enteritis and colitis gastrointestinal disease Gastrointestinal Disease
rs596878 3618 0.00496 -0.02779 0.97259258980094 260405 FINNGEN_R6_G6_NERPLEX FINNGEN NA 2022-01-24 "Nerve, nerve root and plexus disorders" nervous system disease Nervous System Disease
rs596878 3618 0.00102 -0.11993 0.886982523320733 199393 FINNGEN_R6_M13_ENTESOPATHYFOOT FINNGEN NA 2022-01-24 Oher enthesopathy of foot (+metatarsalgia) musculoskeletal or connective tissue disease Musculoskeletal Or Connective Tissue Disease
rs596878 3618 0.00302 -0.06553 0.93657094920969 254752 FINNGEN_R6_K11_KELAIBD FINNGEN NA 2022-01-24 IBD patients in KELA-register gastrointestinal disease Gastrointestinal Disease
rs596878 3618 0.000267 -0.15653 0.855105864142184 250931 FINNGEN_R6_CHRONOTH FINNGEN NA 2022-01-24 Other Chron's disease gastrointestinal disease Gastrointestinal Disease
rs596878 3618 0.00081 -0.13575 0.873060870425447 223324 FINNGEN_R6_E4_GOITRENOD FINNGEN NA 2022-01-24 Nontoxic single thyroid nodule endocrine system disease Endocrine System Disease
rs596878 3618 0.00024 -0.11093 0.895001396834107 252237 FINNGEN_R6_K11_CROHN FINNGEN NA 2022-01-24 Crohn disease gastrointestinal disease Gastrointestinal Disease
rs596878 3618 0.00395 -0.14923 0.861370976789288 250515 FINNGEN_R6_K11_CD_NOUC FINNGEN NA 2022-01-24 "Crohn disease (strict definition, all UC cases excluded)" gastrointestinal disease Gastrointestinal Disease
rs596878 3618 0.00325 0.19252 1.21230074947997 249240 FINNGEN_R6_H7_CORNEALNAS FINNGEN NA 2022-01-24 Other and unspecified corneal deformities and disorders disease of visual system Disease Of Visual System
rs596878 3618 6.59e-05 -0.03749 0.963204049713159 260405 FINNGEN_R6_E4_DIABETES FINNGEN NA 2022-01-24 Diabetes mellitus pancreas disease Pancreas Disease
rs596878 3618 0.00492 -0.07068 0.931760007629009 85482 FINNGEN_R6_N14_ENDOMETRIOSIS_OVARY FINNGEN NA 2022-01-24 Endometriosis of ovary reproductive system or breast disease Reproductive System Or Breast Disease
rs596878 3618 0.00175 -0.2632 0.768588164305511 225319 FINNGEN_R6_K11_ALCGASTR FINNGEN NA 2022-01-24 Alcoholic gastritis gastrointestinal disease Gastrointestinal Disease
rs596878 3618 1.971e-06 -0.0319 0.9686034375801 1030836 GCST006414 GCST PMID:30061737 2018-07-30 Atrial fibrillation cardiovascular disease Cardiovascular Disease
rs10455872 3618 4.12e-06 0.07856 1.08172825691062 260405 FINNGEN_R6_I9_CVD FINNGEN NA 2022-01-24 Cardiovascular diseases cardiovascular disease Cardiovascular Disease
rs10455872 3618 3.08e-13 0.2778704 1.32031507328701 86995 GCST000998 GCST PMID:21378990 2011-03-06 Coronary heart disease cardiovascular disease Cardiovascular Disease
rs10455872 3618 6.72e-30 0.30809 1.36082345753716 251149 FINNGEN_R6_I9_CORATHER FINNGEN NA 2022-01-24 Coronary atherosclerosis cardiovascular disease Cardiovascular Disease
rs10455872 3618 3.76e-08 0.10832 1.11440429771032 229974 FINNGEN_R6_I9_VHD FINNGEN NA 2022-01-24 Valvular heart disease including rheumatic fever cardiovascular disease Cardiovascular Disease
rs10455872 3618 0.00115 0.09727 1.10215791608831 199258 FINNGEN_R6_I9_OTHARR FINNGEN NA 2022-01-24 Other arrhytmias cardiovascular disease Cardiovascular Disease
rs10455872 3618 0.000909 0.07737 1.08044176589886 203871 FINNGEN_R6_FG_HYPERTENSION FINNGEN NA 2022-01-24 Hypertensive diseases (excluding secondary) cardiovascular disease Cardiovascular Disease
rs10455872 3618 6.3e-10 0.27102 1.31130129614825 242966 FINNGEN_R6_I9_UAP FINNGEN NA 2022-01-24 Unstable angina pectoris cardiovascular disease Cardiovascular Disease
rs10455872 3618 1.84e-05 0.3099 1.36328877843766 233845 FINNGEN_R6_E4_LIPOPROTNAS FINNGEN NA 2022-01-24 "Disorder of lipoprotein metabolism, unspecified" genetic, familial or congenital disease Genetic, Familial Or Congenital Disease
rs10455872 3618 0.000423 0.35147 1.42115511187278 137180 FINNGEN_R6_I9_CARDARR FINNGEN NA 2022-01-24 Cardiac arrest cardiovascular disease Cardiovascular Disease
rs10455872 3618 1.892e-11 0.1057 1.11148837997056 977323 GCST009541 GCST PMID:31919418 2020-01-09 Heart failure cardiovascular disease Cardiovascular Disease
rs10455872 3618 2.04e-23 0.27778 1.32019572219913 260405 FINNGEN_R6_I9_CHD FINNGEN NA 2022-01-24 Major coronary heart disease event cardiovascular disease Cardiovascular Disease
rs10455872 3618 4.78e-07 0.17621 1.19268849693809 195346 FINNGEN_R6_I9_NONRHEVALV FINNGEN NA 2022-01-24 Non-rheumatic valve diseases cardiovascular disease Cardiovascular Disease
rs10455872 3618 1.51e-12 0.28173 1.32542080805268 245732 FINNGEN_R6_I9_HEARTFAIL_AND_CHD FINNGEN NA 2022-01-24 Heart failure and coronary heart disease cardiovascular disease Cardiovascular Disease
rs10455872 3618 2.01e-07 0.2026 1.22458253725293 253928 FINNGEN_R6_I9_PAD FINNGEN NA 2022-01-24 Peripheral artery disease cardiovascular disease Cardiovascular Disease
rs10455872 3618 1.54e-08 0.23061 1.25936799014569 253298 FINNGEN_R6_I9_ATHSCLE FINNGEN NA 2022-01-24 "Atherosclerosis, excluding cerebral, coronary and PAD" cardiovascular disease Cardiovascular Disease
rs10455872 3618 0.00371 0.2194 1.24532930879799 247033 FINNGEN_R6_I9_PERIPH FINNGEN NA 2022-01-24 Peripheral artery operations in Hilmo cardiovascular disease Cardiovascular Disease
rs10455872 3618 3.877e-05 0.0575 1.05918527065473 1030836 GCST006414 GCST PMID:30061737 2018-07-30 Atrial fibrillation cardiovascular disease Cardiovascular Disease
rs10455872 3618 0.00187231030487147 -0.0590206424115 NA 472868 GCST90012877 GCST PMID:33589840 2021-02-15 Alzheimer's disease or family history of Alzheimer's disease nervous system disease Nervous System Disease
rs10455872 3618 7.9e-35 0.0119599 1.01203170558099 484598 GCST90038605 GCST PMID:33959723 2021-04-08 Cardiac problem cardiovascular disease Cardiovascular Disease
rs10455872 3618 1.2e-18 0.0150163 1.01512961109353 484598 GCST90038595 GCST PMID:33959723 2021-04-08 Cardiovascular disease cardiovascular disease Cardiovascular Disease
rs10455872 3618 0.0009662 0.1092 NA 11296 GCST90032674 GCST PMID:34668383 2021-10-20 Serum lipopolysaccharide activity infectious disease Infectious Disease
rs10455872 3618 9.49e-07 0.08333 1.08690042651377 260405 FINNGEN_R6_I9_OTHHEART FINNGEN NA 2022-01-24 Other heart diseases cardiovascular disease Cardiovascular Disease
rs10455872 3618 0.00241 0.37062 1.44863248843652 133648 FINNGEN_R6_N14_VULVOVAGINFINOTH FINNGEN NA 2022-01-24 Vulvovaginal ulceration/inflammation in other diseases reproductive system or breast disease Reproductive System Or Breast Disease
rs10455872 3618 0.00368 0.52633 1.69270865443682 241539 FINNGEN_R6_H7_RETINOCHISISCYST FINNGEN NA 2022-01-24 Retinoschisis and retinal cysts disease of visual system Disease Of Visual System
rs10455872 3618 2.32e-153 0.3138 1.36861598597604 296525 GCST005194 GCST PMID:29212778 2017-12-06 Coronary artery disease cardiovascular disease Cardiovascular Disease
rs10455872 3618 6.95e-05 0.12627 1.13458846581677 164491 FINNGEN_R6_I9_AF FINNGEN NA 2022-01-24 Atrial fibrillation and flutter cardiovascular disease Cardiovascular Disease
rs10455872 3618 5.76e-07 0.11597 1.12296218276243 203162 FINNGEN_R6_CARDIAC_ARRHYTM FINNGEN NA 2022-01-24 Cardiac arrhytmias cardiovascular disease Cardiovascular Disease
rs10455872 3618 0.00149 -0.17985 0.835395511340243 225937 FINNGEN_R6_E4_THYTOXNAS FINNGEN NA 2022-01-24 "Thyrotoxicosis, other and/or unspecified" endocrine system disease Endocrine System Disease
rs10455872 3618 3.82e-08 0.48587 1.62558865594925 224432 FINNGEN_R6_I9_POSTAMI FINNGEN NA 2022-01-24 Status post-ami cardiovascular disease Cardiovascular Disease
rs10455872 3618 0.00185 -0.76824 0.463828688846988 260278 FINNGEN_R6_G6_HORNER FINNGEN NA 2022-01-24 Horner syndrome nervous system disease Nervous System Disease
rs10455872 3618 9.22e-19 0.20884 1.23224782310494 260405 FINNGEN_R6_I9_CVD_HARD FINNGEN NA 2022-01-24 Hard cardiovascular diseases cardiovascular disease Cardiovascular Disease
rs10455872 3618 4.25e-25 0.24657 1.27962875409537 260405 FINNGEN_R6_I9_ISCHHEART FINNGEN NA 2022-01-24 Ischemic heart diseases cardiovascular disease Cardiovascular Disease
rs10455872 3618 8.49e-06 0.12247 1.13028521100905 213627 FINNGEN_R6_C_STROKE FINNGEN NA 2022-01-24 STROKE cardiovascular disease Cardiovascular Disease
rs10455872 3618 2.66e-26 0.25094 1.28523296803965 260405 FINNGEN_R6_I9_IHD FINNGEN NA 2022-01-24 "Ischaemic heart disease, wide definition" cardiovascular disease Cardiovascular Disease
rs10455872 3618 1.37e-19 0.32044 1.37773383387779 236856 FINNGEN_R6_I9_MI_STRICT FINNGEN NA 2022-01-24 "Myocardial infarction, strict" cardiovascular disease Cardiovascular Disease
rs10455872 3618 2.08e-07 0.10327 1.10879074216461 208601 FINNGEN_R6_FG_OTHHEART FINNGEN NA 2022-01-24 Other heart diseases cardiovascular disease Cardiovascular Disease
rs10455872 3618 2.79e-19 0.26687 1.30587067210819 255936 FINNGEN_R6_I9_CHD_NOREV FINNGEN NA 2022-01-24 Major coronary heart disease event excluding revascularizations cardiovascular disease Cardiovascular Disease
rs10455872 3618 9.59e-10 0.20024 1.22169593000134 244540 FINNGEN_R6_E4_HYPERCHOL FINNGEN NA 2022-01-24 Pure hypercholesterolaemia genetic, familial or congenital disease Genetic, Familial Or Congenital Disease
rs10455872 3618 0.00243 0.04937 1.05060900416625 260405 FINNGEN_R6_E4_ENDONUTRMET FINNGEN NA 2022-01-24 "Endocrine, nutritional and metabolic diseases" endocrine system disease Endocrine System Disease
rs10455872 3618 1.45e-11 0.29931 1.34892772625877 199229 FINNGEN_R6_DM_PERIPHATHERO FINNGEN NA 2022-01-24 Peripheral atherosclerosis cardiovascular disease Cardiovascular Disease
rs10455872 3618 0.00159515 0.0997888 1.10493753062433 56637 GCST90086055 GCST PMID:33893285 2021-04-23 Cardiovascular disease cardiovascular disease Cardiovascular Disease
rs10455872 3618 6.922e-06 0.2384 1.26921677801231 410484 GCST006907 GCST PMID:29531354 2018-03-12 Ischemic stroke (large artery atherosclerosis) cardiovascular disease Cardiovascular Disease
rs10455872 3618 1.71e-06 0.08285 1.08637883949994 260405 FINNGEN_R6_FG_CVD FINNGEN NA 2022-01-24 Cardiovascular diseases (excluding rheumatic etc) cardiovascular disease Cardiovascular Disease
rs10455872 3618 2.59e-05 0.12593 1.13420277131017 260405 FINNGEN_R6_I9_DOAAC FINNGEN NA 2022-01-24 "Diseases of arteries, arterioles and capillaries" cardiovascular disease Cardiovascular Disease
rs10455872 3618 4.79e-21 0.31927 1.37612282791441 238338 FINNGEN_R6_I9_MI FINNGEN NA 2022-01-24 Myocardial infarction cardiovascular disease Cardiovascular Disease
rs10455872 3618 8.71e-08 0.21768 1.24318918342229 147944 FINNGEN_R6_FG_DOAAC FINNGEN NA 2022-01-24 "Diseases of arteries, arterioles and capillaries (FINNGEN)" cardiovascular disease Cardiovascular Disease
rs10455872 3618 0.001 -0.00102923 0.99897129947553 484598 GCST90038660 GCST PMID:33959723 2021-04-08 Connective tissue disorder musculoskeletal or connective tissue disease Musculoskeletal Or Connective Tissue Disease
rs10455872 3618 0.000845 -0.10151 0.903472144575601 260405 FINNGEN_R6_R18_SYMPTOMS_SIGNS_INVOLVI_SKIN_SUBCU_TISSUE FINNGEN NA 2022-01-24 Symptoms and signs involving the skin and subcutaneous tissue integumentary system disease Integumentary System Disease
rs10455872 3618 1.77e-11 0.1822 1.19985414071253 251596 FINNGEN_R6_E4_LIPOPROT FINNGEN NA 2022-01-24 Disorders of lipoprotein metabolism and other lipidaemias genetic, familial or congenital disease Genetic, Familial Or Congenital Disease
rs10455872 3618 0.00163 -0.15823 0.853653419101224 239353 FINNGEN_R6_AB1_VIRAL_OTHER_INTEST_INFECTIONS FINNGEN NA 2022-01-24 Viral and other specified intestinal infections infectious disease Infectious Disease
rs10455872 3618 1.4e-119 0.312273 1.36652770417438 547261 GCST005195 GCST PMID:29212778 2017-12-06 Coronary artery disease cardiovascular disease Cardiovascular Disease
rs10455872 3618 4e-58 0.3276556277799 1.38771100087587 471717 GCST011364 GCST PMID:33532862 2021-02-03 Myocardial infarction cardiovascular disease Cardiovascular Disease
rs10455872 3618 4.2e-41 0.00761253 1.00764157897177 484598 GCST90038610 GCST PMID:33959723 2021-04-08 Myocardial infarction cardiovascular disease Cardiovascular Disease
rs10455872 3618 1.08e-82 0.31178207045642 1.365857 639221 GCST011365 GCST PMID:33532862 2021-02-03 Myocardial infarction cardiovascular disease Cardiovascular Disease
rs117651719 3618 2.54e-05 0.43168 1.53984228678102 255347 FINNGEN_R6_G6_TIA FINNGEN NA 2022-01-24 Transient ischemic attack cardiovascular disease Cardiovascular Disease
rs117651719 3618 0.00452 0.45003 1.56835923556148 245715 FINNGEN_R6_H7_RETINOPATHYDIAB FINNGEN NA 2022-01-24 Diabetic retinopathy disease of visual system Disease Of Visual System
rs117651719 3618 6.99e-05 0.40397 1.49775901351374 250954 FINNGEN_R6_I9_TIA FINNGEN NA 2022-01-24 Transient ischemic attack cardiovascular disease Cardiovascular Disease
rs117651719 3618 0.00403 0.4543 1.57507044773826 147061 FINNGEN_R6_N14_ENDOMETRIOSIS_ASRM_STAGE1_2 FINNGEN NA 2022-01-24 "Endomtriosis ASRM stages 1,2" reproductive system or breast disease Reproductive System Or Breast Disease
rs117651719 3618 0.00437 -0.22333 0.799850854955749 252722 FINNGEN_R6_H8_HL_SEN_NAS FINNGEN NA 2022-01-24 Sensorineural hearing loss nervous system disease Nervous System Disease
rs117651719 3618 0.00222 -0.23128 0.793517250096436 254382 FINNGEN_R6_H8_CONSENHEARINGLOSS FINNGEN NA 2022-01-24 Conductive and sensorineural hearing loss nervous system disease Nervous System Disease
rs117651719 3618 0.00084 0.27734 1.31961496385757 260405 FINNGEN_R6_G6_OTHNEU FINNGEN NA 2022-01-24 Other neurological diseases nervous system disease Nervous System Disease
rs117651719 3618 0.00369 0.74592 2.10838025282036 216788 FINNGEN_R6_E4_DM1KETO FINNGEN NA 2022-01-24 Type 1 diabetes with ketoacidosis pancreas disease Pancreas Disease
rs62433138 3618 0.000691512750201 0.0359590438637 1.03661338994221 127265 GCST009722 GCST PMID:31959993 2020-01-20 Glaucoma (multi-trait analysis) disease of visual system Disease Of Visual System
rs11773627 3618 1.34e-06 -0.04511 0.955892327893671 260360 FINNGEN_R6_I9_HYPTENS FINNGEN NA 2022-01-24 Hypertension cardiovascular disease Cardiovascular Disease
rs11773627 3618 0.000495 -0.03085 0.969621005319133 260405 FINNGEN_R6_K11_INTESTOTH FINNGEN NA 2022-01-24 Other diseases of intestines gastrointestinal disease Gastrointestinal Disease
rs11773627 3618 0.00138 -0.04546 0.955557824120483 213010 FINNGEN_R6_M13_ROTATORCUFF FINNGEN NA 2022-01-24 Rotator cuff syndrome musculoskeletal or connective tissue disease Musculoskeletal Or Connective Tissue Disease
rs11773627 3618 0.00405 -0.02269 0.977565482105562 260405 FINNGEN_R6_I9_OTHHEART FINNGEN NA 2022-01-24 Other heart diseases cardiovascular disease Cardiovascular Disease
rs11773627 3618 3.5e-05 0.013 1.01308486735981 38733 GCST90016606 GCST PMID:33686288 2021-03-08 Bipolar disorder vs autism spectrum disorder (ordinary least squares (OLS)) nervous system disease Nervous System Disease
rs11773627 3618 6.172e-07 -0.0493 0.951895518203462 659316 GCST006867 GCST PMID:30054458 2018-07-27 Type 2 diabetes pancreas disease Pancreas Disease
rs11773627 3618 0.0026 -0.01 0.990049833749168 23918 GCST90016598 GCST PMID:33686288 2021-03-08 ADHD vs Tourette's syndrome and other tic disorders (ordinary least squares (OLS)) nervous system disease Nervous System Disease
rs11773627 3618 4.6e-05 0.012 1.01207228886608 59056 GCST90016620 GCST PMID:33686288 2021-03-08 Schizophrenia vs autism spectrum disorder (ordinary least squares (OLS)) nervous system disease Nervous System Disease
rs11773627 3618 0.00018 0.012 1.01207228886608 57667 GCST90016619 GCST PMID:33686288 2021-03-08 Schizophrenia vs anorexia nervosa (ordinary least squares (OLS)) nervous system disease Nervous System Disease
rs11773627 3618 5.82e-05 -0.0719383 0.930588311338728 86995 GCST000998 GCST PMID:21378990 2011-03-06 Coronary heart disease cardiovascular disease Cardiovascular Disease
rs11773627 3618 0.00461 -0.02602 0.974315603101823 229974 FINNGEN_R6_I9_VHD FINNGEN NA 2022-01-24 Valvular heart disease including rheumatic fever cardiovascular disease Cardiovascular Disease
rs11773627 3618 0.000877 -0.04144 0.959406898028456 260405 FINNGEN_R6_G6_SLEEPAPNO_INCLAVO FINNGEN NA 2022-01-24 "Sleep apnoea, including avohilmo" respiratory or thoracic disease Respiratory Or Thoracic Disease
rs11773627 3618 3.1e-06 -0.05004 0.951191376084707 203871 FINNGEN_R6_FG_HYPERTENSION FINNGEN NA 2022-01-24 Hypertensive diseases (excluding secondary) cardiovascular disease Cardiovascular Disease
rs11773627 3618 1.38e-06 -0.045 0.9559974818331 260405 FINNGEN_R6_I9_HYPERTENSION FINNGEN NA 2022-01-24 Hypertensive diseases cardiovascular disease Cardiovascular Disease
rs11773627 3618 0.00323 -0.14973 0.860940398954322 232264 FINNGEN_R6_G6_TRINEU FINNGEN NA 2022-01-24 Trigeminal neuralgia nervous system disease Nervous System Disease
rs11773627 3618 0.000243329539519195 0.0104490543012234 NA 330759 GCST90012115 GCST PMID:32986727 2020-09-28 Age-related hearing impairment (MTAG) nervous system disease Nervous System Disease
rs11773627 3618 0.00051 -0.0306941 0.969772181017702 547261 GCST005195 GCST PMID:29212778 2017-12-06 Coronary artery disease cardiovascular disease Cardiovascular Disease
rs11773627 3618 0.00205305223927947 -0.0046077 0.99540289916414 322580 GCST005902 GCST PMID:29662059 2018-04-16 Depression (broad) nervous system disease Nervous System Disease
rs11773627 3618 9.188e-05 0.108 1.11404774538647 34950 GCST003724 GCST PMID:27329760 2016-06-21 Bipolar disorder nervous system disease Nervous System Disease
rs11773627 3618 0.00445 -0.02489 0.975417202019497 226692 FINNGEN_R6_M13_OTHERJOINT FINNGEN NA 2022-01-24 Other joint disorders musculoskeletal or connective tissue disease Musculoskeletal Or Connective Tissue Disease
rs11773627 3618 0.00119 -0.0687 0.933606720086126 221758 FINNGEN_R6_K11_OTHANRECT FINNGEN NA 2022-01-24 Other diseases of anus and rectum gastrointestinal disease Gastrointestinal Disease
rs11773627 3618 0.00044 -0.20823 0.812020250574724 250638 FINNGEN_R6_H7_GLAUCCLOSEPRIM FINNGEN NA 2022-01-24 Primary angle-closure glaucoma disease of visual system Disease Of Visual System
rs11773627 3618 0.00047 -0.00226105 0.997741504248094 484598 GCST90038638 GCST PMID:33959723 2021-04-08 Neurological disease nervous system disease Nervous System Disease
rs11773627 3618 1.7e-07 0.018 1.01816297638979 59774 GCST90016618 GCST PMID:33686288 2021-03-08 Schizophrenia vs ADHD (ordinary least squares (OLS)) nervous system disease Nervous System Disease
rs11773627 3618 0.00348880094900209 -0.0242230301705929 0.976067992869134 408422 GCST90014325 GCST PMID:34103634 2021-06-08 Asthma respiratory or thoracic disease Respiratory Or Thoracic Disease
rs11773627 3618 1.6e-07 0.018 1.01816297638979 39451 GCST90016604 GCST PMID:33686288 2021-03-08 Bipolar disorder vs ADHD (ordinary least squares (OLS)) nervous system disease Nervous System Disease
rs11773627 3618 0.00189 -0.03766 0.963040318942217 219900 FINNGEN_R6_M13_SHOULDER FINNGEN NA 2022-01-24 Shoulder lesions musculoskeletal or connective tissue disease Musculoskeletal Or Connective Tissue Disease
rs11773627 3618 0.00275614 -0.0622903834272791 0.93961 50508 GCST005814 GCST PMID:29559693 2018-03-20 Osteoarthritis (hospital diagnosed) musculoskeletal or connective tissue disease Musculoskeletal Or Connective Tissue Disease
rs11773627 3618 0.00233 -0.15038 0.860380969529261 260275 FINNGEN_R6_K11_CD_STRICT FINNGEN NA 2022-01-24 "Crohn disease (strict definition, require KELA)" gastrointestinal disease Gastrointestinal Disease
rs11773627 3618 0.00166 -0.15743 0.854336615078459 260248 FINNGEN_R6_K11_CD_STRICT2 FINNGEN NA 2022-01-24 "Crohn disease (strict definition, require KELA, min 2 HDR)" gastrointestinal disease Gastrointestinal Disease
rs11773627 3618 1.8e-05 -0.00495448 0.995057773191619 484598 GCST90038595 GCST PMID:33959723 2021-04-08 Cardiovascular disease cardiovascular disease Cardiovascular Disease
rs11773627 3618 0.00019 -0.00399183 0.996016126762506 484598 GCST90038604 GCST PMID:33959723 2021-04-08 Hypertension cardiovascular disease Cardiovascular Disease
rs11773627 3618 0.000217 -0.03415 0.966426529785197 208601 FINNGEN_R6_FG_OTHHEART FINNGEN NA 2022-01-24 Other heart diseases cardiovascular disease Cardiovascular Disease
rs11773627 3618 4.62e-05 -0.03486 0.965740610479217 260405 FINNGEN_R6_RX_ANTIHYP FINNGEN NA 2022-01-24 Antihypertensive medication - note that there are other indications cardiovascular disease Cardiovascular Disease
rs11773627 3618 0.00307 -0.02122 0.979003560092616 260405 FINNGEN_R6_M13_MUSCULOSKELETAL FINNGEN NA 2022-01-24 Diseases of the musculoskeletal system and connective tissue musculoskeletal or connective tissue disease Musculoskeletal Or Connective Tissue Disease
rs11773627 3618 0.00293 -0.02483 0.975475728807404 260405 FINNGEN_R6_G6_EPIPAROX FINNGEN NA 2022-01-24 Episodal and paroxysmal disorders nervous system disease Nervous System Disease
rs11773627 3618 0.00168 -0.03709 0.963589408399643 257917 FINNGEN_R6_SLEEP FINNGEN NA 2022-01-24 Sleep disorders (combined) nervous system disease Nervous System Disease
rs11773627 3618 0.00366 -0.19839 0.820049971276125 231983 FINNGEN_R6_E4_LACTOSEINT FINNGEN NA 2022-01-24 Lactose intolerance gastrointestinal disease Gastrointestinal Disease
rs11773627 3618 0.0029 -0.00194573 0.998056161705501 484598 GCST90038605 GCST PMID:33959723 2021-04-08 Cardiac problem cardiovascular disease Cardiovascular Disease
rs11773627 3618 8.2e-07 0.013 1.01308486735981 93491 GCST90016622 GCST PMID:33686288 2021-03-08 Schizophrenia vs major depressive disorder (ordinary least squares (OLS)) nervous system disease Nervous System Disease
rs11773627 3618 0.000621 -0.02738 0.972991434520338 260405 FINNGEN_R6_FG_CVD FINNGEN NA 2022-01-24 Cardiovascular diseases (excluding rheumatic etc) cardiovascular disease Cardiovascular Disease
rs11773627 3618 0.00463 -0.02041 0.97979687422514 260405 FINNGEN_R6_G6_NEURO FINNGEN NA 2022-01-24 Neurological diseases nervous system disease Nervous System Disease
rs11773627 3618 6e-06 -0.00439747 0.995612184713911 484598 GCST90038600 GCST PMID:33959723 2021-04-08 Neurological, eye or psychiatric disease disease of visual system Disease Of Visual System
rs11773627 3618 1.6873298906258e-06 -0.0035441 0.996462172909611 217584 GCST005903 GCST PMID:29662059 2018-04-16 Major depressive disorder (ICD-10 coded) nervous system disease Nervous System Disease
rs11773627 3618 0.0001048 -0.0814 0.92182488773369 32102 GCST005362 GCST PMID:29325848 2017-12-02 Attention deficit hyperactivity disorder [males] nervous system disease Nervous System Disease
rs11773627 3618 0.0001069 -0.0272 0.973166588741959 296525 GCST005194 GCST PMID:29212778 2017-12-06 Coronary artery disease cardiovascular disease Cardiovascular Disease
rs11773627 3618 0.00344 -0.06107 0.940757384454189 260405 FINNGEN_R6_DENTAL_TMD FINNGEN NA 2022-01-24 TMD related pain musculoskeletal or connective tissue disease Musculoskeletal Or Connective Tissue Disease
rs11773627 3618 1.414e-07 -0.0154 NA 357957 GCST006475 GCST PMID:29942085 2018-06-25 Depressed affect nervous system disease Nervous System Disease
rs11773627 3618 1.8e-06 0.013 1.01308486735981 191108 GCST90016607 GCST PMID:33686288 2021-03-08 Bipolar disorder vs major depressive disorder (ordinary least squares (OLS)) nervous system disease Nervous System Disease
rs11773627 3618 0.00012 0.014 1.01409845893849 37344 GCST90016605 GCST PMID:33686288 2021-03-08 Bipolar disorder vs anorexia nervosa (ordinary least squares (OLS)) nervous system disease Nervous System Disease
rs11773627 3618 0.00134531178189966 -0.0610256874121827 0.940799072772054 56429 GCST90000515 GCST PMID:34187846 2021-06-29 Barrett's esophagus gastrointestinal disease Gastrointestinal Disease
rs11773627 3618 2.16308262689696e-14 -0.0466336511694997 0.954436990425227 602604 GCST90000514 GCST PMID:34187846 2021-06-29 Gastroesophageal reflux disease gastrointestinal disease Gastrointestinal Disease
rs3828946 3618 0.00473 -0.05341 0.947991256377628 260405 FINNGEN_R6_K11_IBD FINNGEN NA 2022-01-24 Inflammatory bowel disease gastrointestinal disease Gastrointestinal Disease
rs3828946 3618 5.245e-05 -0.0731 0.929507874590639 45975 GCST004133 GCST PMID:28067908 2017-01-09 Ulcerative colitis gastrointestinal disease Gastrointestinal Disease
rs3828946 3618 4.329e-05 -0.0257 0.974627433985096 296525 GCST005194 GCST PMID:29212778 2017-12-06 Coronary artery disease cardiovascular disease Cardiovascular Disease
rs3828946 3618 0.00318 -0.0304 0.970057432960381 203871 FINNGEN_R6_FG_HYPERTENSION FINNGEN NA 2022-01-24 Hypertensive diseases (excluding secondary) cardiovascular disease Cardiovascular Disease
rs3828946 3618 0.00146 -0.02848 0.971921732386401 260405 FINNGEN_R6_I9_HYPERTENSION FINNGEN NA 2022-01-24 Hypertensive diseases cardiovascular disease Cardiovascular Disease
rs3828946 3618 0.00371 0.03554 1.03617909446291 258454 FINNGEN_R6_H7_CONJUNCTIVITIS FINNGEN NA 2022-01-24 Conjunctivitis disease of visual system Disease Of Visual System
rs3828946 3618 0.00138 -0.20124 0.81771615612428 241758 FINNGEN_R6_H7_RETINOPATHYDIAB_BKG_SEVERE FINNGEN NA 2022-01-24 Severe diabetic background retinopathy disease of visual system Disease Of Visual System
rs3828946 3618 2.5e-05 0.0011908 1.00119150928383 484598 GCST90038629 GCST PMID:33959723 2021-04-08 Cholelithiasis or gall stones gastrointestinal disease Gastrointestinal Disease
rs3828946 3618 3.5e-05 -0.0322616 0.968253253894097 547261 GCST005195 GCST PMID:29212778 2017-12-06 Coronary artery disease cardiovascular disease Cardiovascular Disease
rs3828946 3618 4.2e-06 0.02986 1.03031028041675 260405 FINNGEN_R6_J10_RESPIRATORY FINNGEN NA 2022-01-24 Diseases of the respiratory system respiratory or thoracic disease Respiratory Or Thoracic Disease
rs3828946 3618 0.00122 -0.20366 0.815739675532564 242876 FINNGEN_R6_DM_BCKGRND_RETINA_NONPROLIF FINNGEN NA 2022-01-24 Severe non-proliferative background diabetic retinopathy disease of visual system Disease Of Visual System
rs3828946 3618 0.003 0.022 1.02224378447044 12924 GCST90016611 GCST PMID:33686288 2021-03-08 Crohn's disease vs ulcerative colitis (ordinary least squares (OLS)) gastrointestinal disease Gastrointestinal Disease
rs3828946 3618 0.00362716 0.0769610411361284 1.08 25708 GCST000679 GCST PMID:20453842 2010-05-09 Rheumatoid arthritis musculoskeletal or connective tissue disease Musculoskeletal Or Connective Tissue Disease
rs3828946 3618 0.00169 -0.02813 0.972261964529888 260360 FINNGEN_R6_I9_HYPTENS FINNGEN NA 2022-01-24 Hypertension cardiovascular disease Cardiovascular Disease
rs3828946 3618 0.00496 0.05407 1.05555848866323 259334 FINNGEN_R6_ALLERG_RHINITIS FINNGEN NA 2022-01-24 Allergic rhinitis respiratory or thoracic disease Respiratory Or Thoracic Disease
rs3828946 3618 1.22e-06 0.0558 1.05738618535041 255750 FINNGEN_R6_CHOLELITH_BROAD FINNGEN NA 2022-01-24 "Cholelithiasis, broad definition with cholecystitis" gastrointestinal disease Gastrointestinal Disease
rs3828946 3618 0.00117 0.02397 1.02425958964201 260405 FINNGEN_R6_R18_SYMPTOMS_SIGNS_INVOLVI_CIRCULATO_RESPI_SYSTEMS FINNGEN NA 2022-01-24 Symptoms and signs involving the circulatory and respiratory systems respiratory or thoracic disease Respiratory Or Thoracic Disease
rs3828946 3618 0.000112 0.04109 1.04194587645461 228343 FINNGEN_R6_J10_CHRONTONSADEN FINNGEN NA 2022-01-24 Chronic diseases of tonsils and adenoids immune system disease Immune System Disease
rs3828946 3618 0.00361 -0.046865 0.954216208083558 520580 GCST90014023 GCST PMID:34012112 2021-05-19 Type 1 diabetes pancreas disease Pancreas Disease
rs3828946 3618 0.00351 -0.27534 0.759313912601365 251243 FINNGEN_R6_L12_NAILNAS FINNGEN NA 2022-01-24 Other and unspecified nail disorders integumentary system disease Integumentary System Disease
rs3828946 3618 8.07e-07 0.0577 1.05939712889398 254733 FINNGEN_R6_K11_CHOLELITH FINNGEN NA 2022-01-24 Cholelithiasis gastrointestinal disease Gastrointestinal Disease
rs3828946 3618 5.77e-06 0.03471 1.03531942262767 260405 FINNGEN_R6_J10_UPPERDIS FINNGEN NA 2022-01-24 Other diseases of upper respiratory tract respiratory or thoracic disease Respiratory Or Thoracic Disease
rs3828946 3618 0.0038 -0.008 0.992031914837061 175575 GCST90016616 GCST PMID:33686288 2021-03-08 Major depressive disorder vs Tourette's syndrome and other tic disorders (ordinary least squares (OLS)) nervous system disease Nervous System Disease
rs3828946 3618 0.004647 0.0125 1.01257845154063 944133 GCST90014033 GCST PMID:33888516 2021-04-22 Haemorrhoidal disease cardiovascular disease Cardiovascular Disease
rs3828946 3618 1.88e-06 0.04982 1.05108188460825 260405 FINNGEN_R6_K11_GALLBILPANC FINNGEN NA 2022-01-24 "Disorders of gallbladder, biliary tract and pancreas" pancreas disease Pancreas Disease
rs3828946 3618 0.0039 0.11303 1.11966552241041 255643 FINNGEN_R6_AB1_EBV FINNGEN NA 2022-01-24 Infectious mononucleosis infectious disease Infectious Disease
rs3828946 3618 6e-05 0.00117185 1.00117253688449 484598 GCST90038628 GCST PMID:33959723 2021-04-08 Gallbladder disease gastrointestinal disease Gastrointestinal Disease
rs3828946 3618 0.001785 -0.026027803561253 0.974308 639221 GCST011365 GCST PMID:33532862 2021-02-03 Myocardial infarction cardiovascular disease Cardiovascular Disease
rs3828946 3618 1.7e-06 -0.04 0.960789439152323 15843 GCST90016625 GCST PMID:33686288 2021-03-08 Ulcerative colitis vs rheumatoid arthritis (ordinary least squares (OLS)) gastrointestinal disease Gastrointestinal Disease
rs4410790 3618 0.00119 0.02667 1.0270288273226 260405 FINNGEN_R6_RX_ANTIHYP FINNGEN NA 2022-01-24 Antihypertensive medication - note that there are other indications cardiovascular disease Cardiovascular Disease
rs4410790 3618 0.00402 0.0227 1.02295960562774 417596 GCST007092 GCST PMID:30664745 2019-01-21 Osteoarthritis of the hip or knee musculoskeletal or connective tissue disease Musculoskeletal Or Connective Tissue Disease
rs4410790 3618 0.0001403 0.00913 NA 357957 GCST006475 GCST PMID:29942085 2018-06-25 Depressed affect nervous system disease Nervous System Disease
rs4410790 3618 0.0002061 0.0216 1.02183496872525 296525 GCST005194 GCST PMID:29212778 2017-12-06 Coronary artery disease cardiovascular disease Cardiovascular Disease
rs4410790 3618 0.00448 -0.13866 0.870523956292809 260405 FINNGEN_R6_OPER_ARTIF_JOINT_REOP FINNGEN NA 2022-01-24 Artificial joint re-operation musculoskeletal or connective tissue disease Musculoskeletal Or Connective Tissue Disease
rs4410790 3618 0.00259 -0.16244 0.850067092720871 133648 FINNGEN_R6_N14_VULVOVAGINFINOTH FINNGEN NA 2022-01-24 Vulvovaginal ulceration/inflammation in other diseases reproductive system or breast disease Reproductive System Or Breast Disease
rs4410790 3618 0.000245 0.13778 1.14772302343209 224432 FINNGEN_R6_I9_POSTAMI FINNGEN NA 2022-01-24 Status post-ami cardiovascular disease Cardiovascular Disease
rs4410790 3618 0.004736 0.0218446585774619 1.022085 639221 GCST011365 GCST PMID:33532862 2021-02-03 Myocardial infarction cardiovascular disease Cardiovascular Disease
rs4410790 3618 0.00385 -0.43913 0.644596976575766 260405 FINNGEN_R6_Q17_CL_AND_CLP FINNGEN NA 2022-01-24 CL and CLP musculoskeletal or connective tissue disease Musculoskeletal Or Connective Tissue Disease
rs4410790 3618 0.00062 -0.48742 0.6142090109792 252437 FINNGEN_R6_L12_PITYROCHEA FINNGEN NA 2022-01-24 Pityriasis rosea integumentary system disease Integumentary System Disease
rs4410790 3618 0.00144036062509198 0.0159405942838661 1.0160683233468 602604 GCST90000514 GCST PMID:34187846 2021-06-29 Gastroesophageal reflux disease gastrointestinal disease Gastrointestinal Disease
rs4410790 3618 0.0017 0.02991 1.03036179721868 260405 FINNGEN_R6_DIABETES_FG FINNGEN NA 2022-01-24 "Diabetes, varying definitions" pancreas disease Pancreas Disease
rs4410790 3618 0.0042 0.00230215 1.00230480198201 484598 GCST90038604 GCST PMID:33959723 2021-04-08 Hypertension cardiovascular disease Cardiovascular Disease
rs4410790 3618 0.0025 0.00275309 1.00275688323251 484598 GCST90038595 GCST PMID:33959723 2021-04-08 Cardiovascular disease cardiovascular disease Cardiovascular Disease
rs4410790 3618 0.00086 0.000728525 1.00072879043879 484598 GCST90038648 GCST PMID:33959723 2021-04-08 Glaucoma disease of visual system Disease Of Visual System
rs4410790 3618 0.00221 0.02938 1.0298158501549 260405 FINNGEN_R6_E4_DIABETES FINNGEN NA 2022-01-24 Diabetes mellitus pancreas disease Pancreas Disease
rs10242866 3618 0.00188 0.05582 1.05740733328559 253928 FINNGEN_R6_I9_PAD FINNGEN NA 2022-01-24 Peripheral artery disease cardiovascular disease Cardiovascular Disease
rs10242866 3618 0.00494 0.09579 1.10052792886058 244571 FINNGEN_R6_DM_RETINA_NOS FINNGEN NA 2022-01-24 Unspecified diabetic retinopathy disease of visual system Disease Of Visual System
rs10242866 3618 0.000858 -0.08682 0.916842112361426 235360 FINNGEN_R6_K11_ACUTPANC FINNGEN NA 2022-01-24 Acute pancreatitis pancreas disease Pancreas Disease
rs10242866 3618 0.00318 -0.1184 0.888340645279777 246540 FINNGEN_R6_H8_EUSTSALP FINNGEN NA 2022-01-24 Eustachian salpingitis and obstruction disease of ear Disease Of Ear
rs10242866 3618 0.00352 -0.15692 0.854772437877516 227135 FINNGEN_R6_K11_FEMHER FINNGEN NA 2022-01-24 Femoral hernia musculoskeletal or connective tissue disease Musculoskeletal Or Connective Tissue Disease
rs10242866 3618 0.00383 -0.43877 0.64482907326223 253456 FINNGEN_R6_M13_POLNODOSA FINNGEN NA 2022-01-24 Polyarteritis nodosa cardiovascular disease Cardiovascular Disease
rs10242866 3618 0.00125837963131564 -0.0497910867605845 0.951428169680741 56429 GCST90000515 GCST PMID:34187846 2021-06-29 Barrett's esophagus gastrointestinal disease Gastrointestinal Disease
rs10242866 3618 0.0029 -0.30189 0.739419396549829 253585 FINNGEN_R6_M13_NECROVASCNAS FINNGEN NA 2022-01-24 Other specified/unspecified necrotizing vasculopathies cardiovascular disease Cardiovascular Disease
rs10242866 3618 0.00471 -0.04999 0.951238936842521 260405 FINNGEN_R6_J10_PLEURA FINNGEN NA 2022-01-24 Other diseases of pleura respiratory or thoracic disease Respiratory Or Thoracic Disease
rs10242866 3618 0.00314 0.05895 1.06072220330407 199229 FINNGEN_R6_DM_PERIPHATHERO FINNGEN NA 2022-01-24 Peripheral atherosclerosis cardiovascular disease Cardiovascular Disease
rs10242866 3618 0.00485 -0.13449 0.874161620449069 252272 FINNGEN_R6_F5_VASCDEM FINNGEN NA 2022-01-24 Vascular dementia cardiovascular disease Cardiovascular Disease
rs10242866 3618 0.00352 -0.14147 0.868081217630788 252039 FINNGEN_R6_I9_VASCDEM FINNGEN NA 2022-01-24 Vascular dementia cardiovascular disease Cardiovascular Disease
rs10242866 3618 0.0015 0.13205 1.14116537610961 216788 FINNGEN_R6_E4_DM1KETO FINNGEN NA 2022-01-24 Type 1 diabetes with ketoacidosis pancreas disease Pancreas Disease
rs55696093 3618 0.00407 0.16424 1.17849712046363 259054 FINNGEN_R6_F5_SPEECH FINNGEN NA 2022-01-24 Specific development disorders of speech and language nervous system disease Nervous System Disease
rs55696093 3618 0.00246 0.05023 1.05151291653644 244540 FINNGEN_R6_E4_HYPERCHOL FINNGEN NA 2022-01-24 Pure hypercholesterolaemia genetic, familial or congenital disease Genetic, Familial Or Congenital Disease
rs55696093 3618 0.00191 0.10146 1.10678564608065 249602 FINNGEN_R6_L12_SEBORRKERAT FINNGEN NA 2022-01-24 Seborrhoeic keratosis integumentary system disease Integumentary System Disease
rs55696093 3618 0.00316 -0.13749 0.871543065384235 260405 FINNGEN_R6_ALCODELIRIUM FINNGEN NA 2022-01-24 Alcohol withdrawal state with delirium nervous system disease Nervous System Disease
rs55696093 3618 0.004 0.00307005 1.00307476742985 484598 GCST90038595 GCST PMID:33959723 2021-04-08 Cardiovascular disease cardiovascular disease Cardiovascular Disease
rs55696093 3618 0.0043 -0.000725686 0.999274577246403 484598 GCST90038648 GCST PMID:33959723 2021-04-08 Glaucoma disease of visual system Disease Of Visual System
rs55696093 3618 0.0011 0.00120548 1.00120620688307 484598 GCST90038610 GCST PMID:33959723 2021-04-08 Myocardial infarction cardiovascular disease Cardiovascular Disease
rs55696093 3618 0.00215 -0.06133 0.940512819329074 203159 FINNGEN_R6_M13_CERVICDISC FINNGEN NA 2022-01-24 Cervical disc disorders musculoskeletal or connective tissue disease Musculoskeletal Or Connective Tissue Disease
rs55696093 3618 0.00231 -0.10777 0.897834074521684 118705 FINNGEN_R6_O15_RETAINED_PLAC_MEMB_NO_HEAMORRH FINNGEN NA 2022-01-24 "Retained placenta and membranes, without haemorrhage" pregnancy or perinatal disease Pregnancy Or Perinatal Disease
rs55696093 3618 0.000181 0.44292 1.55724774953849 244737 FINNGEN_R6_G6_ANOXBRAINDAM FINNGEN NA 2022-01-24 Anoxic brain damage nervous system disease Nervous System Disease
rs55696093 3618 0.00388 0.08214 1.08560778428089 134385 FINNGEN_R6_O15_PREG_MATERN_CARE FINNGEN NA 2022-01-24 Maternal care for other conditions predominantly related to pregnancy pregnancy or perinatal disease Pregnancy Or Perinatal Disease
rs55696093 3618 0.000443 0.16474 1.17908651636056 131853 FINNGEN_R6_O15_EXCESS_VOMIT_PREG FINNGEN NA 2022-01-24 Excessive vomiting in pregnancy pregnancy or perinatal disease Pregnancy Or Perinatal Disease
rs4722551 3618 0.0004036 -0.13553 0.873252964946563 1059456 GCST011078 GCST PMID:32404885 2020-05-13 COVID-19 (very severe respiratory confirmed vs population) RELEASE 5 infectious disease Infectious Disease
rs4722551 3618 0.000725 0.0649 1.06705231381737 105248 GCST010723 GCST PMID:32843070 2020-08-26 Early age-related macular degeneration disease of visual system Disease Of Visual System
rs4722551 3618 0.001245 -0.11681 0.889754230408142 1388342 GCST011075 GCST PMID:32404885 2020-05-13 COVID-19 (very severe respiratory confirmed vs population) RELEASE 5 infectious disease Infectious Disease
rs4722551 3618 0.00121 -0.06102 0.940804423499378 245715 FINNGEN_R6_F5_ANXIETY FINNGEN NA 2022-01-24 Other anxiety disorders nervous system disease Nervous System Disease
rs4722551 3618 7.72e-05 0.16795 1.18287746529592 83362 FINNGEN_R6_N14_ENDOMETRIOSIS_NOS FINNGEN NA 2022-01-24 Unspecified/other endometriosis reproductive system or breast disease Reproductive System Or Breast Disease
rs4722551 3618 0.003516 0.0925 1.0969131415603 198048 GCST006909 GCST PMID:29531354 2018-03-12 Ischemic stroke (small-vessel) cardiovascular disease Cardiovascular Disease
rs4722551 3618 0.00401 0.19837 1.21941349335562 253670 FINNGEN_R6_VIRALPNEUMONAS FINNGEN NA 2022-01-24 "Viral pneumonia (unknown virus, not influenza)" infectious disease Infectious Disease
rs4722551 3618 0.0049 -0.32705 0.721047689740795 260405 FINNGEN_R6_AB1_OTHER_CHLAMYDIAE FINNGEN NA 2022-01-24 Other diseases caused by chlamydiae infectious disease Infectious Disease
rs4722551 3618 0.00166 0.51636 1.67591619864276 236429 FINNGEN_R6_ST19_INJURY_BLOOD_VESSE_WRIST_HAND_LEVEL FINNGEN NA 2022-01-24 Injury of blood vessels at wrist and hand level cardiovascular disease Cardiovascular Disease
rs4722551 3618 0.002857 -0.086458 0.91717406928668 1557411 GCST011083 GCST PMID:32404885 2020-05-13 COVID-19 (hospitalized vs population) RELEASE 5 infectious disease Infectious Disease
rs10264306 3618 0.00215 0.16278 1.17677777009893 233369 FINNGEN_R6_K11_TONGUE FINNGEN NA 2022-01-24 Diseases of tongue gastrointestinal disease Gastrointestinal Disease
rs10264306 3618 0.00254 -0.35573 0.700661773377241 259425 FINNGEN_R6_Q17_OTHER_CONGEN_MALFO_EAR FINNGEN NA 2022-01-24 Other congenital malformations of ear genetic, familial or congenital disease Genetic, Familial Or Congenital Disease
rs10264306 3618 0.004499 -0.0553 0.946201244996671 54162 GCST002245 GCST PMID:24162737 2013-10-27 Alzheimer's disease (late onset) nervous system disease Nervous System Disease
rs10264306 3618 1.85088237725109e-11 0.0550437851937063 1.05658687652375 408422 GCST90014325 GCST PMID:34103634 2021-06-08 Asthma respiratory or thoracic disease Respiratory Or Thoracic Disease
rs10264306 3618 0.000725 0.04708 1.04820586219446 260405 FINNGEN_R6_G6_SLEEPAPNO_INCLAVO FINNGEN NA 2022-01-24 "Sleep apnoea, including avohilmo" respiratory or thoracic disease Respiratory Or Thoracic Disease
rs10264306 3618 0.000271 0.05164 1.05299659549662 259404 FINNGEN_R6_G6_SLEEPAPNO FINNGEN NA 2022-01-24 Sleep apnoea respiratory or thoracic disease Respiratory Or Thoracic Disease
rs10264306 3618 0.00241 -0.07808 0.924890432349223 260405 FINNGEN_R6_FG_PULMHEART FINNGEN NA 2022-01-24 Pulmonary heart disease cardiovascular disease Cardiovascular Disease
rs10264306 3618 0.00375 -0.37216 0.689243954668682 251171 FINNGEN_R6_E4_CARCISDR FINNGEN NA 2022-01-24 Carcinoid syndrome genetic, familial or congenital disease Genetic, Familial Or Congenital Disease
rs10264306 3618 0.00261 0.3776 1.45877931443212 240274 FINNGEN_R6_K11_OTHAPPEND FINNGEN NA 2022-01-24 Other diseases of appendix gastrointestinal disease Gastrointestinal Disease
rs10264306 3618 0.00028 0.00412027 1.0041287699825 484598 GCST90038595 GCST PMID:33959723 2021-04-08 Cardiovascular disease cardiovascular disease Cardiovascular Disease
rs10264306 3618 0.0017 0.00244134 1.0024443224971 484598 GCST90038599 GCST PMID:33959723 2021-04-08 Diabetes or endocrine disease pancreas disease Pancreas Disease
rs10264306 3618 0.001 0.0086 1.00863708623765 93491 GCST90016622 GCST PMID:33686288 2021-03-08 Schizophrenia vs major depressive disorder (ordinary least squares (OLS)) nervous system disease Nervous System Disease
rs10264306 3618 0.003 0.0517375 NA 451099 GCST90000512 GCST PMID:34111113 2021-06-10 Frozen shoulder musculoskeletal or connective tissue disease Musculoskeletal Or Connective Tissue Disease
rs10264306 3618 0.00349 0.41148 1.50904952651609 257213 FINNGEN_R6_D3_HAEMORRHAGCIRGUANTICO FINNGEN NA 2022-01-24 Haemorrhagic disorder due to circulating anticoagulants hematologic disease Hematologic Disease
rs10264306 3618 4.04e-05 -0.07381 0.928848158226703 260405 FINNGEN_R6_I9_VTE FINNGEN NA 2022-01-24 Venous thromboembolism cardiovascular disease Cardiovascular Disease
rs10264306 3618 0.000227 -0.15593 0.855619081610513 138112 FINNGEN_R6_O15_GESTAT_OEDEM_PREINUR FINNGEN NA 2022-01-24 Gestational [pregnancy-induced] oedema and proteinuria without hypertension pregnancy or perinatal disease Pregnancy Or Perinatal Disease
rs10264306 3618 0.000576 -0.30805 0.734878573161797 251918 FINNGEN_R6_H7_GLOBE FINNGEN NA 2022-01-24 Disorders of globe disease of visual system Disease Of Visual System
rs10264306 3618 0.000888798685531548 -0.0387474091464 NA 472868 GCST90012877 GCST PMID:33589840 2021-02-15 Alzheimer's disease or family history of Alzheimer's disease nervous system disease Nervous System Disease
rs10264306 3618 9e-04 0.00358927 1.00359571914316 484598 GCST90038604 GCST PMID:33959723 2021-04-08 Hypertension cardiovascular disease Cardiovascular Disease
rs10264306 3618 4.9e-08 0.00288986 1.00289403967066 484598 GCST90038633 GCST PMID:33959723 2021-04-08 Diabetes pancreas disease Pancreas Disease
rs10264306 3618 2.943e-11 0.0623 1.06428158131455 659316 GCST006867 GCST PMID:30054458 2018-07-27 Type 2 diabetes pancreas disease Pancreas Disease
rs10264306 3618 9.309e-05 -0.0187 0.981473760208966 944133 GCST90014033 GCST PMID:33888516 2021-04-22 Haemorrhoidal disease cardiovascular disease Cardiovascular Disease
rs10264306 3618 2.73e-06 0.111541374732908 1.118 38589 GCST005531 GCST PMID:24076602 2013-11-01 Multiple sclerosis immune system disease Immune System Disease
rs10264306 3618 0.00176 -0.37377 0.688135164717085 160240 FINNGEN_R6_ESOSINOPHIL_DISEASE FINNGEN NA 2022-01-24 Eosinophilic disease (BM) immune system disease Immune System Disease
rs10264306 3618 0.00071 0.0663 1.06854723325615 40266 GCST004132 GCST PMID:28067908 2017-01-09 Crohn's disease gastrointestinal disease Gastrointestinal Disease
rs10264306 3618 0.000333 0.04738 1.0485203711271 257917 FINNGEN_R6_SLEEP FINNGEN NA 2022-01-24 Sleep disorders (combined) nervous system disease Nervous System Disease
rs10264306 3618 0.00423 0.03176 1.03226973083797 260405 FINNGEN_R6_DIABETES_FG FINNGEN NA 2022-01-24 "Diabetes, varying definitions" pancreas disease Pancreas Disease
rs10264306 3618 0.00251 -0.07782 0.92513093512564 259901 FINNGEN_R6_I9_PULMEMB FINNGEN NA 2022-01-24 Pulmonary embolism cardiovascular disease Cardiovascular Disease
rs10264306 3618 0.00492 -0.09906 0.905688365091371 260405 FINNGEN_R6_RX_RHEUMA_BIOLOGICAL FINNGEN NA 2022-01-24 Biological medication for rheuma musculoskeletal or connective tissue disease Musculoskeletal Or Connective Tissue Disease
rs10264306 3618 4.8e-14 0.00598131 1.00599923375268 484598 GCST90038616 GCST PMID:33959723 2021-04-08 Asthma respiratory or thoracic disease Respiratory Or Thoracic Disease
rs10264306 3618 3.69265449788e-05 -0.0547676763394 0.946705064392667 127265 GCST009722 GCST PMID:31959993 2020-01-20 Glaucoma (multi-trait analysis) disease of visual system Disease Of Visual System
rs10264306 3618 0.0042 0.13274 1.14195305193603 260405 FINNGEN_R6_AB1_OTHER_INFECTIONS FINNGEN NA 2022-01-24 Other infectious diseases infectious disease Infectious Disease
rs10264306 3618 0.00229 0.30961 1.36289348201267 254962 FINNGEN_R6_H8_EXT_NONINF FINNGEN NA 2022-01-24 "Acute otitis externa, noninfective" infectious disease Infectious Disease
rs10264306 3618 8.235e-07 0.0926 1.09702283835921 70127 GCST005413 GCST PMID:29358691 2018-01-22 Type 2 diabetes pancreas disease Pancreas Disease
rs10264306 3618 5.884e-05 0.0284 1.02880712497782 360838 GCST005038 GCST PMID:29083406 2017-10-30 Allergic disease (asthma, hay fever or eczema) immune system disease Immune System Disease
rs10264306 3618 0.000306 -0.03656 0.96410024614614 260405 FINNGEN_R6_AUTOIMMUNE FINNGEN NA 2022-01-24 Autoimmune diseases immune system disease Immune System Disease
rs10264306 3618 0.000905 0.03878 1.03954175930436 249334 FINNGEN_R6_DM_OTHER_WIDE FINNGEN NA 2022-01-24 "Other diabetes, wide definition" pancreas disease Pancreas Disease
rs10264306 3618 0.00257 -0.053082 0.948302248509641 520580 GCST90014023 GCST PMID:34012112 2021-05-19 Type 1 diabetes pancreas disease Pancreas Disease
rs10264306 3618 0.00103 -0.20666 0.813296123666429 259440 FINNGEN_R6_M13_ANKYLOSPON_STRICT FINNGEN NA 2022-01-24 "Ankylosing spondylitis, strict definition" musculoskeletal or connective tissue disease Musculoskeletal Or Connective Tissue Disease
rs10264306 3618 0.00014 0.034 1.03458460672812 14831 GCST90016610 GCST PMID:33686288 2021-03-08 Crohn's disease vs rheumatoid arthritis (ordinary least squares (OLS)) gastrointestinal disease Gastrointestinal Disease
rs2726111 3618 0.00265 0.03384 1.03441908643302 255750 FINNGEN_R6_CHOLELITH_BROAD FINNGEN NA 2022-01-24 "Cholelithiasis, broad definition with cholecystitis" gastrointestinal disease Gastrointestinal Disease
rs2726111 3618 0.00405 -0.02867 0.971737084799324 260405 FINNGEN_R6_F5_MOOD FINNGEN NA 2022-01-24 Mood [affective] disorders nervous system disease Nervous System Disease
rs2726111 3618 0.00284 -0.07307 0.92953576024516 259900 FINNGEN_R6_RHEUMA_OTHER_WIDE FINNGEN NA 2022-01-24 "Other (seronegative) rheumatoid arthritis, wide" musculoskeletal or connective tissue disease Musculoskeletal Or Connective Tissue Disease
rs2726111 3618 0.00346 -0.03028 0.970173846837029 256915 FINNGEN_R6_F5_DEPRESSIO FINNGEN NA 2022-01-24 Depression nervous system disease Nervous System Disease
rs2726111 3618 0.00136 -0.46802 0.626240998712333 234539 FINNGEN_R6_AB1_AMOEBIASIS FINNGEN NA 2022-01-24 Amoebiasis infectious disease Infectious Disease
rs2726111 3618 0.00264 0.03078 1.03125860203579 260405 FINNGEN_R6_K11_GALLBILPANC FINNGEN NA 2022-01-24 "Disorders of gallbladder, biliary tract and pancreas" pancreas disease Pancreas Disease
rs2726111 3618 0.00207 0.27636 1.31832237466514 260405 FINNGEN_R6_K11_ATROPHY_SALIVARY_GLAND FINNGEN NA 2022-01-24 Atrophy of salivary gland gastrointestinal disease Gastrointestinal Disease
rs2726111 3618 0.00102 0.44696 1.56355175596532 253752 FINNGEN_R6_L12_POLYMORPHLIGHTERUPT FINNGEN NA 2022-01-24 Polymorphous light eruption integumentary system disease Integumentary System Disease
rs2726111 3618 0.0029 0.05769 1.05938653497566 260405 FINNGEN_R6_N14_UROLITHIASIS FINNGEN NA 2022-01-24 Urolithiasis urinary system disease Urinary System Disease
rs2726111 3618 0.000781 0.15994 1.17344046245183 106716 FINNGEN_R6_O15_ABORT_UNS FINNGEN NA 2022-01-24 Unspecified abortion reproductive system or breast disease Reproductive System Or Breast Disease
rs2726111 3618 0.00239 -0.10646 0.899011007882348 247412 FINNGEN_R6_ST19_SUPERF_INJURY_ANKLE_FOOT FINNGEN NA 2022-01-24 Superficial injury of ankle and foot musculoskeletal or connective tissue disease Musculoskeletal Or Connective Tissue Disease
rs2726111 3618 0.00177 -0.04012 0.960674151337032 260405 FINNGEN_R6_ST19_INJURI_ANKLE_FOOT FINNGEN NA 2022-01-24 Injuries to the ankle and foot musculoskeletal or connective tissue disease Musculoskeletal Or Connective Tissue Disease
rs2726111 3618 0.00442 0.09039 1.09460109489863 233894 FINNGEN_R6_K11_CHRONPANC FINNGEN NA 2022-01-24 Chronic pancreatitis pancreas disease Pancreas Disease
rs2726111 3618 0.0014 0.45135 1.57043083670838 250030 FINNGEN_R6_H7_GLAUCSECTRAUMA FINNGEN NA 2022-01-24 Glaucoma secondary to eye trauma disease of visual system Disease Of Visual System
rs765064269 3618 0.00283 -0.05746 0.944159656017345 231283 FINNGEN_R6_K11_CHRONGASTR FINNGEN NA 2022-01-24 Chronic gastritis gastrointestinal disease Gastrointestinal Disease
rs765064269 3618 0.00164 -0.1072 0.898345985825023 210727 FINNGEN_R6_G6_SLEEPDISOTH FINNGEN NA 2022-01-24 Other sleepdisorders nervous system disease Nervous System Disease
rs765064269 3618 0.00445 0.16272 1.17670716555089 256642 FINNGEN_R6_F5_CANNABIS FINNGEN NA 2022-01-24 Mental and behavioural disorders due to cannabinoids nervous system disease Nervous System Disease
rs765064269 3618 0.003 -0.06925 0.933093377572211 90036 FINNGEN_R6_N14_PHIMOSIS FINNGEN NA 2022-01-24 "Redundant prepuce, phimosis and paraphimosis" reproductive system or breast disease Reproductive System Or Breast Disease
rs765064269 3618 0.00479 -0.24305 0.784232301176191 225295 FINNGEN_R6_K11_DISOESINOTH FINNGEN NA 2022-01-24 Disorders of oesophagus in diseases classified elsewhere gastrointestinal disease Gastrointestinal Disease
rs765064269 3618 0.0048 0.11958 1.12702340233301 254383 FINNGEN_R6_GE_MODE FINNGEN NA 2022-01-24 "Generalized epilepsy, mode (most common among epilepsy diagnosis)" nervous system disease Nervous System Disease
rs878521 3618 2.06e-08 0.06534 1.06752192014127 249334 FINNGEN_R6_DM_OTHER_WIDE FINNGEN NA 2022-01-24 "Other diabetes, wide definition" pancreas disease Pancreas Disease
rs878521 3618 8.6e-05 0.00198935 1.00199133006951 484598 GCST90038633 GCST PMID:33959723 2021-04-08 Diabetes pancreas disease Pancreas Disease
rs878521 3618 0.0014 0.00222801 1.00223049385862 484598 GCST90038599 GCST PMID:33959723 2021-04-08 Diabetes or endocrine disease pancreas disease Pancreas Disease
rs878521 3618 0.001756 -0.046 NA 627998 GCST90000513 GCST PMID:34111113 2021-06-10 Frozen shoulder musculoskeletal or connective tissue disease Musculoskeletal Or Connective Tissue Disease
rs878521 3618 0.001756 -0.046 NA 627998 GCST90000513 GCST PMID:34111113 2021-06-10 Frozen shoulder musculoskeletal or connective tissue disease Musculoskeletal Or Connective Tissue Disease
rs878521 3618 0.000383 0.07888 1.08207446534323 147061 FINNGEN_R6_GEST_DIABETES FINNGEN NA 2022-01-24 Gestational diabetes (for exclusion) pregnancy or perinatal disease Pregnancy Or Perinatal Disease
rs878521 3618 0.00249 0.14232 1.15294553208276 199147 FINNGEN_R6_M13_SHOULDERNAS FINNGEN NA 2022-01-24 Other shoulder lesions musculoskeletal or connective tissue disease Musculoskeletal Or Connective Tissue Disease
rs878521 3618 0.00247 -0.22513 0.798412418398108 257609 FINNGEN_R6_D3_ALLERGPURPURA FINNGEN NA 2022-01-24 Allergic purpura immune system disease Immune System Disease
rs878521 3618 4.2e-05 0.00434794 1.00435740600536 484598 GCST90038595 GCST PMID:33959723 2021-04-08 Cardiovascular disease cardiovascular disease Cardiovascular Disease
rs878521 3618 8.072e-05 0.0725 1.07519280609015 70127 GCST005413 GCST PMID:29358691 2018-01-22 Type 2 diabetes pancreas disease Pancreas Disease
rs878521 3618 0.0019 0.02621 1.02655650270502 260405 FINNGEN_R6_E4_ENDONUTRMET FINNGEN NA 2022-01-24 "Endocrine, nutritional and metabolic diseases" endocrine system disease Endocrine System Disease
rs878521 3618 0.00454 0.22273 1.24948316773294 245410 FINNGEN_R6_I9_VASCINT FINNGEN NA 2022-01-24 Vascular diseases of the intestine cardiovascular disease Cardiovascular Disease
rs878521 3618 0.001669 0.0205 1.02071156824319 296525 GCST005194 GCST PMID:29212778 2017-12-06 Coronary artery disease cardiovascular disease Cardiovascular Disease
rs878521 3618 0.00309 0.10263 1.10808134312153 257194 FINNGEN_R6_G6_XTRAPYROTH FINNGEN NA 2022-01-24 Other extrapyramidal and movement disorders+ in other diseases nervous system disease Nervous System Disease
rs878521 3618 0.00394 0.10409 1.10970032345054 260405 FINNGEN_R6_M13_MUSCULOSKELEOTH FINNGEN NA 2022-01-24 Other disorders of the musculoskeletal system and connective tissue musculoskeletal or connective tissue disease Musculoskeletal Or Connective Tissue Disease
rs878521 3618 0.00267 0.056 1.05759768373661 45975 GCST004133 GCST PMID:28067908 2017-01-09 Ulcerative colitis gastrointestinal disease Gastrointestinal Disease
rs878521 3618 1.49e-07 0.06417 1.0662736498752 249793 FINNGEN_R6_KELA_DIAB_INSUL_EXMORE FINNGEN NA 2022-01-24 "Diabetes, insuline treatment (Kela reimbursement) (more control exclusions)" pancreas disease Pancreas Disease
rs878521 3618 6.03e-10 0.06844 1.07083637284106 260405 FINNGEN_R6_DIABETES_FG FINNGEN NA 2022-01-24 "Diabetes, varying definitions" pancreas disease Pancreas Disease
rs878521 3618 0.0034 0.0467103 NA 451099 GCST90000512 GCST PMID:34111113 2021-06-10 Frozen shoulder musculoskeletal or connective tissue disease Musculoskeletal Or Connective Tissue Disease
rs878521 3618 0.000551 0.49835 1.64600312369143 233549 FINNGEN_R6_H8_POSTOP FINNGEN NA 2022-01-24 "Postprocedural disorders of ear and mastoid process, not elsewhere classified" disease of ear Disease Of Ear
rs878521 3618 4.2e-10 0.06958 1.07205782240007 260405 FINNGEN_R6_E4_DIABETES FINNGEN NA 2022-01-24 Diabetes mellitus pancreas disease Pancreas Disease
rs878521 3618 0.00261 0.1907 1.2100963687109 221228 FINNGEN_R6_J10_SIMPLBRONCH FINNGEN NA 2022-01-24 Simple and mucoplurulent chronic bronchitis respiratory or thoracic disease Respiratory Or Thoracic Disease
rs878521 3618 0.00035 0.0284779 1.02888727217455 547261 GCST005195 GCST PMID:29212778 2017-12-06 Coronary artery disease cardiovascular disease Cardiovascular Disease
rs217390 3618 0.00481 -0.21541 0.806210825967399 249125 FINNGEN_R6_H7_OTHIRISCILIARY FINNGEN NA 2022-01-24 Other disorders of iris and ciliary body disease of visual system Disease Of Visual System
rs217390 3618 0.0022 -0.000708477 0.999291773910571 484598 GCST90038623 GCST PMID:33959723 2021-04-08 Other abdominal problem gastrointestinal disease Gastrointestinal Disease
rs217390 3618 4.52e-05 -0.04383 0.957116653474585 260405 FINNGEN_R6_I9_ISCHHEART FINNGEN NA 2022-01-24 Ischemic heart diseases cardiovascular disease Cardiovascular Disease
rs217390 3618 0.0035 0.00126316 1.00126395812261 484598 GCST90038598 GCST PMID:33959723 2021-04-08 Renal or urological disease urinary system disease Urinary System Disease
rs217390 3618 1.75e-05 -0.05229 0.949053601386925 251149 FINNGEN_R6_I9_CORATHER FINNGEN NA 2022-01-24 Coronary atherosclerosis cardiovascular disease Cardiovascular Disease
rs217390 3618 0.00262 -0.0473 0.953801214300734 236856 FINNGEN_R6_I9_MI_STRICT FINNGEN NA 2022-01-24 "Myocardial infarction, strict" cardiovascular disease Cardiovascular Disease
rs217390 3618 0.000982 -0.04387 0.95707836957413 255936 FINNGEN_R6_I9_CHD_NOREV FINNGEN NA 2022-01-24 Major coronary heart disease event excluding revascularizations cardiovascular disease Cardiovascular Disease
rs217390 3618 0.00116 -0.11715 0.88945176539177 199525 FINNGEN_R6_M13_ENTESOPATHYNAS FINNGEN NA 2022-01-24 "Other/unspecified enthesopathies, not elsewhere classified" musculoskeletal or connective tissue disease Musculoskeletal Or Connective Tissue Disease
rs217390 3618 0.00274 -0.11867 0.888100825682654 260405 FINNGEN_R6_KRA_PSY_SPEELING FINNGEN NA 2022-01-24 Speech and linguistic disorders nervous system disease Nervous System Disease
rs217390 3618 0.00025 -0.003324 0.996681518371951 484598 GCST90038595 GCST PMID:33959723 2021-04-08 Cardiovascular disease cardiovascular disease Cardiovascular Disease
rs217390 3618 0.0026 -0.00133106 0.998669825467448 484598 GCST90038637 GCST PMID:33959723 2021-04-08 Hypothyroidism or myxedema endocrine system disease Endocrine System Disease
rs217390 3618 3.366e-05 -0.0239 0.976383343210476 296525 GCST005194 GCST PMID:29212778 2017-12-06 Coronary artery disease cardiovascular disease Cardiovascular Disease
rs217390 3618 0.00213 -0.03758 0.963117365249544 251596 FINNGEN_R6_E4_LIPOPROT FINNGEN NA 2022-01-24 Disorders of lipoprotein metabolism and other lipidaemias genetic, familial or congenital disease Genetic, Familial Or Congenital Disease
rs217390 3618 3.08e-05 -0.0443 0.956666914344427 260405 FINNGEN_R6_I9_CVD_HARD FINNGEN NA 2022-01-24 Hard cardiovascular diseases cardiovascular disease Cardiovascular Disease
rs217390 3618 9.47e-06 -0.04727 0.953829828766378 260405 FINNGEN_R6_I9_IHD FINNGEN NA 2022-01-24 "Ischaemic heart disease, wide definition" cardiovascular disease Cardiovascular Disease
rs217390 3618 0.00268 -0.12786 0.87997656724069 199659 FINNGEN_R6_KRA_PSY_SPEELING_EXMORE FINNGEN NA 2022-01-24 Speech and linguistic disorders (more control exclusions) nervous system disease Nervous System Disease
rs217390 3618 0.00314 -0.1474 0.862948728879664 259054 FINNGEN_R6_F5_SPEECH FINNGEN NA 2022-01-24 Specific development disorders of speech and language nervous system disease Nervous System Disease
rs217390 3618 0.00366 0.17039 1.18576721036653 133547 FINNGEN_R6_N14_BARTHOCYS FINNGEN NA 2022-01-24 Cyst of Bartholin Gland reproductive system or breast disease Reproductive System Or Breast Disease
rs217390 3618 0.00195 -0.05499 0.946494612852288 245732 FINNGEN_R6_I9_HEARTFAIL_AND_CHD FINNGEN NA 2022-01-24 Heart failure and coronary heart disease cardiovascular disease Cardiovascular Disease
rs217390 3618 0.0032 -0.0319301777791617 0.968574207720514 471717 GCST011364 GCST PMID:33532862 2021-02-03 Myocardial infarction cardiovascular disease Cardiovascular Disease
rs217390 3618 0.0015 0.011 1.01106072244472 57667 GCST90016619 GCST PMID:33686288 2021-03-08 Schizophrenia vs anorexia nervosa (ordinary least squares (OLS)) nervous system disease Nervous System Disease
rs217390 3618 0.0017 0.011 1.01106072244472 59774 GCST90016618 GCST PMID:33686288 2021-03-08 Schizophrenia vs ADHD (ordinary least squares (OLS)) nervous system disease Nervous System Disease
rs217390 3618 3.6e-05 -0.05187 0.949452287617756 260405 FINNGEN_R6_I9_CHD FINNGEN NA 2022-01-24 Major coronary heart disease event cardiovascular disease Cardiovascular Disease
rs217390 3618 8.69e-05 -0.0299737583239124 0.970471 639221 GCST011365 GCST PMID:33532862 2021-02-03 Myocardial infarction cardiovascular disease Cardiovascular Disease
rs217390 3618 0.00025 -0.0257344 0.974593907378028 547261 GCST005195 GCST PMID:29212778 2017-12-06 Coronary artery disease cardiovascular disease Cardiovascular Disease
rs217390 3618 0.00046 0.0092 1.00924245008038 93491 GCST90016622 GCST PMID:33686288 2021-03-08 Schizophrenia vs major depressive disorder (ordinary least squares (OLS)) nervous system disease Nervous System Disease
rs217390 3618 0.0016 -0.04771 0.953410235958908 238338 FINNGEN_R6_I9_MI FINNGEN NA 2022-01-24 Myocardial infarction cardiovascular disease Cardiovascular Disease
rs4917014 3618 0.00139 0.14375 1.1545954235849 250931 FINNGEN_R6_CHRONOTH FINNGEN NA 2022-01-24 Other Chron's disease gastrointestinal disease Gastrointestinal Disease
rs4917014 3618 5.15975046875064e-05 -0.0964418339864256 0.908062714451837 17685 GCST90000529 GCST PMID:33830302 2021-04-08 Type 1 diabetes pancreas disease Pancreas Disease
rs4917014 3618 2.87e-06 -0.083381608939051 0.92 38589 GCST005531 GCST PMID:24076602 2013-11-01 Multiple sclerosis immune system disease Immune System Disease
rs4917014 3618 0.0012 -0.00300694 0.996997576316184 484598 GCST90038604 GCST PMID:33959723 2021-04-08 Hypertension cardiovascular disease Cardiovascular Disease
rs4917014 3618 8.7954231880118e-08 -0.107028572758523 0.8985 18856 GCST005536 GCST PMID:25751624 2015-04-01 Type 1 diabetes pancreas disease Pancreas Disease
rs4917014 3618 1.15802680799292e-07 -0.10602740464553 0.8994 18856 GCST005536 GCST PMID:25751624 2015-04-01 Type 1 diabetes pancreas disease Pancreas Disease
rs4917014 3618 0.00115 -0.0216 0.978631609414885 260405 FINNGEN_R6_J10_RESPIRATORY FINNGEN NA 2022-01-24 Diseases of the respiratory system respiratory or thoracic disease Respiratory Or Thoracic Disease
rs4917014 3618 0.00347 0.11912 1.12650509078874 195767 FINNGEN_R6_M13_SCOLIOSIS FINNGEN NA 2022-01-24 Scoliosis musculoskeletal or connective tissue disease Musculoskeletal Or Connective Tissue Disease
rs4917014 3618 3.61999156050727e-06 0.0467275149201 NA 472868 GCST90012877 GCST PMID:33589840 2021-02-15 Alzheimer's disease or family history of Alzheimer's disease nervous system disease Nervous System Disease
rs4917014 3618 0.000308169 0.09724084 1.10212577763206 15283 GCST003566 GCST PMID:27386562 2016-06-17 Multiple sclerosis immune system disease Immune System Disease
rs4917014 3618 0.00125 -0.05526 0.946239093803442 260405 FINNGEN_R6_AB1_VIRAL_SKIN_MUCOUS_MEMBRANE FINNGEN NA 2022-01-24 Viral infections characterized by skin and mucous membrane lesions infectious disease Infectious Disease
rs4917014 3618 0.00422 -0.05962 0.942122472111024 260405 FINNGEN_R6_H8_EXTERNAL FINNGEN NA 2022-01-24 Diseases of external ear disease of ear Disease Of Ear
rs4917014 3618 0.000736 0.08108 1.08445764970857 254316 FINNGEN_R6_K11_IBD_STRICT FINNGEN NA 2022-01-24 "Inflammatory bowel disease, strict (require KELA)" gastrointestinal disease Gastrointestinal Disease
rs4917014 3618 0.0042 0.07541 1.07832617399504 260405 FINNGEN_R6_K11_KELAUC FINNGEN NA 2022-01-24 "UC patients in KELA-register ( KELA 208 prior to 1994, or ICD K51)" gastrointestinal disease Gastrointestinal Disease
rs4917014 3618 0.00166 -0.28308 0.753459508687887 253180 FINNGEN_R6_F5_HABIT FINNGEN NA 2022-01-24 Habit and impulse disorders nervous system disease Nervous System Disease
rs4917014 3618 3.01536e-05 -0.127833371509885 0.88 14267 GCST003155 GCST PMID:26502338 2015-10-26 Systemic lupus erythematosus urinary system disease Urinary System Disease
rs4917014 3618 3.01536e-05 -0.127833371509885 0.88 14267 GCST003156 GCST PMID:26502338 2015-10-26 Systemic lupus erythematosus urinary system disease Urinary System Disease
rs4917014 3618 2.05133369528e-09 0.0641608 1.06626384020275 34652 GCST003043 GCST PMID:26192919 2015-07-20 Inflammatory bowel disease [EA] gastrointestinal disease Gastrointestinal Disease
rs4917014 3618 3.45e-08 -0.082702 0.920625452731488 520580 GCST90014023 GCST PMID:34012112 2021-05-19 Type 1 diabetes pancreas disease Pancreas Disease
rs4917014 3618 0.00259 -0.09218 0.911940985393389 201831 FINNGEN_R6_J10_CHRONLARYNGITIS FINNGEN NA 2022-01-24 Chronic laryngitis and laryngotracheitis infectious disease Infectious Disease
rs4917014 3618 0.00453 0.12922 1.13794044352717 250903 FINNGEN_R6_CHRONSMALL FINNGEN NA 2022-01-24 Crohn's disease of small interstine gastrointestinal disease Gastrointestinal Disease
rs4917014 3618 0.00094 -0.000591066 0.999409108645098 484598 GCST90038660 GCST PMID:33959723 2021-04-08 Connective tissue disorder musculoskeletal or connective tissue disease Musculoskeletal Or Connective Tissue Disease
rs4917014 3618 2.589e-06 0.0615 1.0634304965288 59957 GCST004131 GCST PMID:28067908 2017-01-09 Inflammatory bowel disease gastrointestinal disease Gastrointestinal Disease
rs4917014 3618 0.00185 0.052 1.05337574251336 45975 GCST004133 GCST PMID:28067908 2017-01-09 Ulcerative colitis gastrointestinal disease Gastrointestinal Disease
rs4917014 3618 0.0008966 -0.0203 0.979904657809293 360838 GCST005038 GCST PMID:29083406 2017-10-30 Allergic disease (asthma, hay fever or eczema) immune system disease Immune System Disease
rs4917014 3618 4.02608209048e-06 0.0596871 1.06150434986483 20883 GCST003044 GCST PMID:26192919 2015-07-20 Crohn's disease [EA] gastrointestinal disease Gastrointestinal Disease
rs4917014 3618 0.00032 0.08333 1.08690042651377 254752 FINNGEN_R6_K11_KELAIBD FINNGEN NA 2022-01-24 IBD patients in KELA-register gastrointestinal disease Gastrointestinal Disease
rs4917014 3618 0.0046 -0.10833 0.89733142819406 224432 FINNGEN_R6_I9_POSTAMI FINNGEN NA 2022-01-24 Status post-ami cardiovascular disease Cardiovascular Disease
rs4917014 3618 1e-04 -0.00195738 0.998044534418947 484598 GCST90038664 GCST PMID:33959723 2021-04-08 Allergic rhinitis respiratory or thoracic disease Respiratory Or Thoracic Disease
rs4917014 3618 0.00057 -0.00197357 0.998028376208736 484598 GCST90038661 GCST PMID:33959723 2021-04-08 Allergy, hypersensitivity or anaphylaxis immune system disease Immune System Disease
rs4917014 3618 5.5e-05 0.036 1.03665584649092 14831 GCST90016610 GCST PMID:33686288 2021-03-08 Crohn's disease vs rheumatoid arthritis (ordinary least squares (OLS)) gastrointestinal disease Gastrointestinal Disease
rs4917014 3618 1.11e-05 -0.03452 0.966069018112914 260405 FINNGEN_R6_J10_UPPERDIS FINNGEN NA 2022-01-24 Other diseases of upper respiratory tract respiratory or thoracic disease Respiratory Or Thoracic Disease
rs4917014 3618 1.16e-07 -0.05793 0.943716005245115 228343 FINNGEN_R6_J10_CHRONTONSADEN FINNGEN NA 2022-01-24 Chronic diseases of tonsils and adenoids immune system disease Immune System Disease
rs4917014 3618 5.701e-05 0.068 1.07036530847877 40266 GCST004132 GCST PMID:28067908 2017-01-09 Crohn's disease gastrointestinal disease Gastrointestinal Disease
rs4917014 3618 0.00172 -0.02782 0.972563412460908 260405 FINNGEN_R6_AUTOIMMUNE FINNGEN NA 2022-01-24 Autoimmune diseases immune system disease Immune System Disease
rs4917014 3618 8.3e-05 -0.00240776 0.997595136329087 484598 GCST90038603 GCST PMID:33959723 2021-04-08 Immunological or systemic disorder immune system disease Immune System Disease
rs4917014 3618 0.00026 -0.00360358 0.996402905102208 484598 GCST90038595 GCST PMID:33959723 2021-04-08 Cardiovascular disease cardiovascular disease Cardiovascular Disease
rs4917014 3618 0.00311 -0.0676586484738148 0.934579439252336 26405 GCST000964 GCST PMID:21297633 2011-02-06 Ulcerative colitis gastrointestinal disease Gastrointestinal Disease
rs4917014 3618 2.1309537646e-06 0.063639 1.06570760886431 27432 GCST003045 GCST PMID:26192919 2015-07-20 Ulcerative colitis [EA] gastrointestinal disease Gastrointestinal Disease
rs7811755 3618 0.00334 -0.06101 0.940813831590653 230024 FINNGEN_R6_J10_COPD FINNGEN NA 2022-01-24 COPD respiratory or thoracic disease Respiratory Or Thoracic Disease
rs7811755 3618 0.0048 -0.08337 0.92001068028592 136817 FINNGEN_R6_N14_SALPHOOPH FINNGEN NA 2022-01-24 Salphingitis and oophoritis reproductive system or breast disease Reproductive System Or Breast Disease
rs7811755 3618 0.0018 -0.45925 0.631757285833977 260059 FINNGEN_R6_D3_ACQHAEMOLYTICANAEMIANAS FINNGEN NA 2022-01-24 Other and unspecified acquired haemolytic anaemias hematologic disease Hematologic Disease
rs7811755 3618 0.00117 -0.3677 0.692324847991625 222233 FINNGEN_R6_E4_THYROIDITNAS FINNGEN NA 2022-01-24 "Thyroiditis, unspecified" endocrine system disease Endocrine System Disease
rs7811755 3618 0.00164 0.0395 1.04029049888496 260405 FINNGEN_R6_H8_OTHEREAR FINNGEN NA 2022-01-24 Other disorders of ear disease of ear Disease Of Ear
rs7811755 3618 0.000512 0.05079 1.05210192867771 252722 FINNGEN_R6_H8_HL_SEN_NAS FINNGEN NA 2022-01-24 Sensorineural hearing loss nervous system disease Nervous System Disease
rs7811755 3618 0.000377 -0.26596 0.766469785679279 183565 FINNGEN_R6_I9_PERICARD FINNGEN NA 2022-01-24 Pericarditis cardiovascular disease Cardiovascular Disease
rs7811755 3618 0.00321 -0.05649 0.945075935207245 260405 FINNGEN_R6_J10_COPDNAS_INCLAVO FINNGEN NA 2022-01-24 "Other chronic obstructive pulmonary disease , including avohilmo" respiratory or thoracic disease Respiratory Or Thoracic Disease
rs7811755 3618 0.004413 -0.0241175029976009 0.976171 639221 GCST011365 GCST PMID:33532862 2021-02-03 Myocardial infarction cardiovascular disease Cardiovascular Disease
rs7811755 3618 0.000456 -0.0225 0.977751237193336 296525 GCST005194 GCST PMID:29212778 2017-12-06 Coronary artery disease cardiovascular disease Cardiovascular Disease
rs7811755 3618 0.00321 0.05635 1.05796790771134 209643 FINNGEN_R6_J10_CHRONSINUSITIS FINNGEN NA 2022-01-24 Chronic sinusitis respiratory or thoracic disease Respiratory Or Thoracic Disease
rs7811755 3618 0.00145 -0.06756 0.934671638635267 229603 FINNGEN_R6_J10_COPDNAS FINNGEN NA 2022-01-24 Other chronic obstructive pulmonary disease respiratory or thoracic disease Respiratory Or Thoracic Disease
rs7811755 3618 0.000308 -0.08372 0.919688732891901 168011 FINNGEN_R6_COPD_MODE FINNGEN NA 2022-01-24 COPD (mode) respiratory or thoracic disease Respiratory Or Thoracic Disease
rs7811755 3618 0.00142 0.15007 1.16191557397183 252546 FINNGEN_R6_L12_ACNE FINNGEN NA 2022-01-24 Acne integumentary system disease Integumentary System Disease
rs7811755 3618 0.00336 -0.23832 0.787950506584294 260405 FINNGEN_R6_D3_HAEMOLYTICANAEMIA FINNGEN NA 2022-01-24 Haemolytic anaemias hematologic disease Hematologic Disease
rs7811755 3618 0.00312 -0.06846 0.933830812588972 242966 FINNGEN_R6_I9_UAP FINNGEN NA 2022-01-24 Unstable angina pectoris cardiovascular disease Cardiovascular Disease
rs7811755 3618 0.0047 0.000484724 1.00048484149766 484598 GCST90038639 GCST PMID:33959723 2021-04-08 Neurological injury nervous system disease Nervous System Disease
rs7811755 3618 0.000568 -0.03142 0.96906847883111 260405 FINNGEN_R6_I9_CVD FINNGEN NA 2022-01-24 Cardiovascular diseases cardiovascular disease Cardiovascular Disease
rs7811755 3618 0.00025 0.05164 1.05299659549662 254382 FINNGEN_R6_H8_CONSENHEARINGLOSS FINNGEN NA 2022-01-24 Conductive and sensorineural hearing loss nervous system disease Nervous System Disease
rs7811755 3618 0.000688 -0.07203 0.930502980303066 260405 FINNGEN_R6_COPD_HOSPITAL FINNGEN NA 2022-01-24 "COPD, hospital admissions" respiratory or thoracic disease Respiratory Or Thoracic Disease
rs7811755 3618 0.000702 -0.09626 0.908227846127951 255745 FINNGEN_R6_COPD_EARLY FINNGEN NA 2022-01-24 Early onset COPD respiratory or thoracic disease Respiratory Or Thoracic Disease
rs1829942 3618 0.0002892 0.0266 1.02695693782085 1030836 GCST006414 GCST PMID:30061737 2018-07-30 Atrial fibrillation cardiovascular disease Cardiovascular Disease
rs1829942 3618 0.00103299923524323 0.0498562623514297 1.05112 92957 GCST009979 GCST PMID:31969693 2020-01-23 Major depressive disorder nervous system disease Nervous System Disease
rs1829942 3618 0.00146919013391157 -0.00718849395425871 NA 330759 GCST90012115 GCST PMID:32986727 2020-09-28 Age-related hearing impairment (MTAG) nervous system disease Nervous System Disease
rs1829942 3618 0.0019 0.00107408 1.0010746570305 484598 GCST90038646 GCST PMID:33959723 2021-04-08 Migraine cardiovascular disease Cardiovascular Disease
rs13234131 3618 0.00274 -0.11552 0.890902754003816 126431 FINNGEN_R6_O15_MAT_CARE_MALPRESENT FINNGEN NA 2022-01-24 Maternal care for known or suspected malpresentation of fetus pregnancy or perinatal disease Pregnancy Or Perinatal Disease
rs13234131 3618 9.2e-05 -0.00393217 0.996075550857232 484598 GCST90038654 GCST PMID:33959723 2021-04-08 Joint disorder musculoskeletal or connective tissue disease Musculoskeletal Or Connective Tissue Disease
rs13234131 3618 0.00023 -0.00282524 0.99717874723468 484598 GCST90038638 GCST PMID:33959723 2021-04-08 Neurological disease nervous system disease Nervous System Disease
rs13234131 3618 0.00064 -0.00175727 0.998244273094916 484598 GCST90038646 GCST PMID:33959723 2021-04-08 Migraine cardiovascular disease Cardiovascular Disease
rs13234131 3618 9.49e-06 0.24373 1.27599976403879 147061 FINNGEN_R6_O15_ICP_WIDE FINNGEN NA 2022-01-24 "Intrahepatic Cholestasis of Pregnancy (ICP) , incl. ICD-8" gastrointestinal disease Gastrointestinal Disease
rs13234131 3618 4.8e-07 -0.00667888 0.993343374147205 484598 GCST90038595 GCST PMID:33959723 2021-04-08 Cardiovascular disease cardiovascular disease Cardiovascular Disease
rs13234131 3618 0.000341 0.05764 1.05933356697312 255750 FINNGEN_R6_CHOLELITH_BROAD FINNGEN NA 2022-01-24 "Cholelithiasis, broad definition with cholecystitis" gastrointestinal disease Gastrointestinal Disease
rs13234131 3618 0.000131 0.24166 1.2733611764076 83570 FINNGEN_R6_O15_ICP_EXMORE FINNGEN NA 2022-01-24 Intrahepatic Cholestasis of Pregnancy (ICP)  (more control exclusions) gastrointestinal disease Gastrointestinal Disease
rs13234131 3618 2.5e-19 -0.00325554 0.996749753524361 484598 GCST90038687 GCST PMID:33959723 2021-04-08 Gout musculoskeletal or connective tissue disease Musculoskeletal Or Connective Tissue Disease
rs13234131 3618 0.003832 -0.0554 0.94610662960302 59957 GCST004131 GCST PMID:28067908 2017-01-09 Inflammatory bowel disease gastrointestinal disease Gastrointestinal Disease
rs13234131 3618 0.00411 0.04204 1.04293619536424 260405 FINNGEN_R6_K11_GALLBILPANC FINNGEN NA 2022-01-24 "Disorders of gallbladder, biliary tract and pancreas" pancreas disease Pancreas Disease
rs13234131 3618 0.002915 0.0345 1.03510202837611 659316 GCST006867 GCST PMID:30054458 2018-07-27 Type 2 diabetes pancreas disease Pancreas Disease
rs13234131 3618 0.00175 -0.10959 0.89620150259715 208865 FINNGEN_R6_KRA_PSY_SCHIZODEL_EXMORE FINNGEN NA 2022-01-24 Schizophrenia or delusion (more control exclusions) nervous system disease Nervous System Disease
rs13234131 3618 0.000899 0.05433 1.05583296955125 254733 FINNGEN_R6_K11_CHOLELITH FINNGEN NA 2022-01-24 Cholelithiasis gastrointestinal disease Gastrointestinal Disease
rs13234131 3618 0.0014 0.0012238 1.00122454914879 484598 GCST90038629 GCST PMID:33959723 2021-04-08 Cholelithiasis or gall stones gastrointestinal disease Gastrointestinal Disease
rs13234131 3618 0.003725 -0.067757 0.934487526458101 1299010 GCST010776 GCST PMID:32404885 2020-05-13 COVID-19 (RELEASE 4) infectious disease Infectious Disease
rs13234131 3618 0.000189 0.05527 1.05682591915583 249793 FINNGEN_R6_KELA_DIAB_INSUL_EXMORE FINNGEN NA 2022-01-24 "Diabetes, insuline treatment (Kela reimbursement) (more control exclusions)" pancreas disease Pancreas Disease
rs13234131 3618 1.31e-05 0.05833 1.0600647593667 260405 FINNGEN_R6_DIABETES_FG FINNGEN NA 2022-01-24 "Diabetes, varying definitions" pancreas disease Pancreas Disease
rs13234131 3618 0.00477 0.44849 1.56594582114479 236341 FINNGEN_R6_L12_PRURIGONAS FINNGEN NA 2022-01-24 Other  prurigo integumentary system disease Integumentary System Disease
rs13234131 3618 1.3e-05 -0.0052411 0.99477261060127 484598 GCST90038604 GCST PMID:33959723 2021-04-08 Hypertension cardiovascular disease Cardiovascular Disease
rs13234131 3618 0.0016 -0.00395442 0.996053388422783 484598 GCST90038601 GCST PMID:33959723 2021-04-08 Musculoskeletal disorder or trauma musculoskeletal or connective tissue disease Musculoskeletal Or Connective Tissue Disease
rs13234131 3618 6.14e-05 0.05404 1.05552682238357 260405 FINNGEN_R6_E4_DIABETES FINNGEN NA 2022-01-24 Diabetes mellitus pancreas disease Pancreas Disease
rs13234131 3618 0.000144 0.2386 1.26947064675394 147061 FINNGEN_R6_O15_ICP FINNGEN NA 2022-01-24 Intrahepatic Cholestasis of Pregnancy (ICP) gastrointestinal disease Gastrointestinal Disease
rs13234131 3618 0.002266 -0.076 0.926816206559382 40266 GCST004132 GCST PMID:28067908 2017-01-09 Crohn's disease gastrointestinal disease Gastrointestinal Disease
rs13234131 3618 0.0004834 -0.0206 0.979610730503251 944133 GCST90014033 GCST PMID:33888516 2021-04-22 Haemorrhoidal disease cardiovascular disease Cardiovascular Disease
rs13234131 3618 0.000225 0.05203 1.05340734425966 249334 FINNGEN_R6_DM_OTHER_WIDE FINNGEN NA 2022-01-24 "Other diabetes, wide definition" pancreas disease Pancreas Disease
rs13234131 3618 0.00083 0.00133841 1.00133930607039 484598 GCST90038628 GCST PMID:33959723 2021-04-08 Gallbladder disease gastrointestinal disease Gastrointestinal Disease
rs41301394 3618 0.00474 0.02812 1.0285190993083 260405 FINNGEN_R6_ILD_ENDPOINTS FINNGEN NA 2022-01-24 Interstitial lung disease endpoints respiratory or thoracic disease Respiratory Or Thoracic Disease
rs41301394 3618 0.00482 -0.04458 0.956399085106254 245715 FINNGEN_R6_F5_ANXIETY FINNGEN NA 2022-01-24 Other anxiety disorders nervous system disease Nervous System Disease
rs41301394 3618 0.00424 0.05881 1.0605737125902 209654 FINNGEN_R6_RHEUMA_SEROPOS FINNGEN NA 2022-01-24 Seropositive rheumatoid arthritis musculoskeletal or connective tissue disease Musculoskeletal Or Connective Tissue Disease
rs41301394 3618 0.000953 0.35091 1.42035948780566 251171 FINNGEN_R6_E4_CARCISDR FINNGEN NA 2022-01-24 Carcinoid syndrome genetic, familial or congenital disease Genetic, Familial Or Congenital Disease
rs41301394 3618 0.0039 -0.00245688 0.997546135659457 484598 GCST90038600 GCST PMID:33959723 2021-04-08 Neurological, eye or psychiatric disease disease of visual system Disease Of Visual System
rs41301394 3618 0.002272 0.0395 1.04029049888496 393873 GCST007091 GCST PMID:30664745 2019-01-21 Osteoarthritis (hip) musculoskeletal or connective tissue disease Musculoskeletal Or Connective Tissue Disease
rs41301394 3618 0.00478 -0.08106 0.922138361483037 260405 FINNGEN_R6_KRA_PSY_SLEEP_NONORG FINNGEN NA 2022-01-24 Nonorganic sleeping disorders nervous system disease Nervous System Disease
rs41301394 3618 0.00136 0.26136 1.29869511152849 244837 FINNGEN_R6_G6_AUTONOM FINNGEN NA 2022-01-24 Autonomic disorders nervous system disease Nervous System Disease
rs41301394 3618 0.0041 -0.00149379 0.998507325148947 484598 GCST90038650 GCST PMID:33959723 2021-04-08 Depression nervous system disease Nervous System Disease
rs41301394 3618 0.00166 0.29698 1.34578838341127 251226 FINNGEN_R6_L12_PERIORALDERM FINNGEN NA 2022-01-24 Perioral dermatitis integumentary system disease Integumentary System Disease
rs41301394 3618 0.0024 -0.0093 0.99074311125161 35373 GCST90016599 GCST PMID:33686288 2021-03-08 Anorexia nervosa vs autism spectrum disorder (ordinary least squares (OLS)) nervous system disease Nervous System Disease
rs41301394 3618 0.00434 0.05104 1.0523649870408 181323 FINNGEN_R6_M13_RHEUMA FINNGEN NA 2022-01-24 Rheumatoid arthritis musculoskeletal or connective tissue disease Musculoskeletal Or Connective Tissue Disease
rs41301394 3618 0.00316 0.10498 1.11068839636564 260405 FINNGEN_R6_AB1_BACT_BIR_OTHER_INF_AGENTS FINNGEN NA 2022-01-24 "Bacterial, viral and other infectious agents" infectious disease Infectious Disease
rs41301394 3618 0.00293 -0.2627 0.768972554477199 251215 FINNGEN_R6_H7_PARASTRA3 FINNGEN NA 2022-01-24 Third [oculomotor] nerve palsy disease of visual system Disease Of Visual System
rs41301394 3618 0.00375 0.30216 1.35277765381946 260311 FINNGEN_R6_AB1_TULARAEMIA FINNGEN NA 2022-01-24 Tularaemia infectious disease Infectious Disease
rs41301394 3618 0.00464 0.05746 1.05914290409124 260403 FINNGEN_R6_RHEUMA_SEROPOS_WIDE FINNGEN NA 2022-01-24 "Seropositive rheumatoid arthritis, wide" musculoskeletal or connective tissue disease Musculoskeletal Or Connective Tissue Disease
rs41301394 3618 0.0025 -0.16915 0.844382236550777 251670 FINNGEN_R6_E4_HYPERPRO FINNGEN NA 2022-01-24 Hyperprolactinaemia endocrine system disease Endocrine System Disease
rs41301394 3618 0.0003897 0.0299 1.03035149365222 417596 GCST007092 GCST PMID:30664745 2019-01-21 Osteoarthritis of the hip or knee musculoskeletal or connective tissue disease Musculoskeletal Or Connective Tissue Disease
rs41301394 3618 2.809e-05 -0.01075 NA 357957 GCST006475 GCST PMID:29942085 2018-06-25 Depressed affect nervous system disease Nervous System Disease
rs10270542 3618 0.000609 0.14951 1.16126508340477 83570 FINNGEN_R6_O15_ICP_EXMORE FINNGEN NA 2022-01-24 Intrahepatic Cholestasis of Pregnancy (ICP)  (more control exclusions) gastrointestinal disease Gastrointestinal Disease
rs10270542 3618 0.0009447 0.0222 1.02244825367357 1030836 GCST006414 GCST PMID:30061737 2018-07-30 Atrial fibrillation cardiovascular disease Cardiovascular Disease
rs10270542 3618 0.00193 0.26078 1.2979420867621 251251 FINNGEN_R6_VD_SC FINNGEN NA 2022-01-24 Vascular dementia (subcortical) cardiovascular disease Cardiovascular Disease
rs10270542 3618 0.001 -0.000793618 0.999206696831474 484598 GCST90038687 GCST PMID:33959723 2021-04-08 Gout musculoskeletal or connective tissue disease Musculoskeletal Or Connective Tissue Disease
rs10270542 3618 0.00369 0.0406 1.04143544804032 244540 FINNGEN_R6_E4_HYPERCHOL FINNGEN NA 2022-01-24 Pure hypercholesterolaemia genetic, familial or congenital disease Genetic, Familial Or Congenital Disease
rs10270542 3618 2.12e-05 0.16126 1.17499042661356 147061 FINNGEN_R6_O15_ICP_WIDE FINNGEN NA 2022-01-24 "Intrahepatic Cholestasis of Pregnancy (ICP) , incl. ICD-8" gastrointestinal disease Gastrointestinal Disease
rs10270542 3618 0.00289 -0.12962 0.878429170590832 260405 FINNGEN_R6_DRUGADVERS_NEUTROPENIA FINNGEN NA 2022-01-24 Drug-induced neutropenia immune system disease Immune System Disease
rs10270542 3618 3.4e-05 -0.00374207 0.996264922818684 484598 GCST90038595 GCST PMID:33959723 2021-04-08 Cardiovascular disease cardiovascular disease Cardiovascular Disease
rs10270542 3618 0.00416 -0.04497 0.956026162187758 260405 FINNGEN_R6_H7_GLAUCOMA FINNGEN NA 2022-01-24 Glaucoma disease of visual system Disease Of Visual System
rs10270542 3618 0.004493 -0.0226 0.97765346695821 659316 GCST006867 GCST PMID:30054458 2018-07-27 Type 2 diabetes pancreas disease Pancreas Disease
rs10270542 3618 0.00011 0.00185384 1.00185555942372 484598 GCST90038635 GCST PMID:33959723 2021-04-08 Thyroid problem (not cancer) endocrine system disease Endocrine System Disease
rs10270542 3618 0.00328 -0.05898 0.942725623481026 255723 FINNGEN_R6_H7_GLAUCSUSP FINNGEN NA 2022-01-24 Glaucoma suspect disease of visual system Disease Of Visual System
rs10270542 3618 0.00056 -0.00233482 0.99766790357212 484598 GCST90038654 GCST PMID:33959723 2021-04-08 Joint disorder musculoskeletal or connective tissue disease Musculoskeletal Or Connective Tissue Disease
rs10270542 3618 5.8e-07 -0.00406628 0.99594197612216 484598 GCST90038604 GCST PMID:33959723 2021-04-08 Hypertension cardiovascular disease Cardiovascular Disease
rs10270542 3618 0.0035 -0.00119174 0.998808969840104 484598 GCST90038679 GCST PMID:33959723 2021-04-08 Dermatologic disease integumentary system disease Integumentary System Disease
rs10270542 3618 0.0024 -0.00256258 0.997440700605259 484598 GCST90038601 GCST PMID:33959723 2021-04-08 Musculoskeletal disorder or trauma musculoskeletal or connective tissue disease Musculoskeletal Or Connective Tissue Disease
rs10270542 3618 0.000427 0.15249 1.16473081472823 147061 FINNGEN_R6_O15_ICP FINNGEN NA 2022-01-24 Intrahepatic Cholestasis of Pregnancy (ICP) gastrointestinal disease Gastrointestinal Disease
rs10270542 3618 0.00435 -0.39662 0.672589561111064 250030 FINNGEN_R6_H7_GLAUCSECTRAUMA FINNGEN NA 2022-01-24 Glaucoma secondary to eye trauma disease of visual system Disease Of Visual System
rs10270542 3618 0.00016 0.00165008 1.00165144213111 484598 GCST90038637 GCST PMID:33959723 2021-04-08 Hypothyroidism or myxedema endocrine system disease Endocrine System Disease
rs10270542 3618 0.0013 -0.000610339 0.99938984721896 484598 GCST90038663 GCST PMID:33959723 2021-04-08 Drug allergy or anaphylactic reaction immune system disease Immune System Disease
rs10270542 3618 0.001031 0.0628 1.06481385516258 413304 GCST006910 GCST PMID:29531354 2018-03-12 Ischemic stroke (cardioembolic) cardiovascular disease Cardiovascular Disease
rs1229480 3618 0.00467 -0.12065 0.886344125754645 216788 FINNGEN_R6_E4_DM1KETO FINNGEN NA 2022-01-24 Type 1 diabetes with ketoacidosis pancreas disease Pancreas Disease
rs1229480 3618 0.00351 0.13775 1.14768859225786 258308 FINNGEN_R6_RHINITIS_VASOMOTOR FINNGEN NA 2022-01-24 Vasomotor rhinitis (mode) respiratory or thoracic disease Respiratory Or Thoracic Disease
rs1229480 3618 6.39e-05 0.0648 1.06694561392107 260405 FINNGEN_R6_I9_VTE FINNGEN NA 2022-01-24 Venous thromboembolism cardiovascular disease Cardiovascular Disease
rs1229480 3618 0.00304 0.06559 1.06778883398414 260405 FINNGEN_R6_I9_PULMHEART FINNGEN NA 2022-01-24 "Pulmonary heart disease, diseases of pulmonary circulation" cardiovascular disease Cardiovascular Disease
rs1229480 3618 0.000791 -0.2408 0.785998810431504 249773 FINNGEN_R6_H8_VESTIFUNCNAS FINNGEN NA 2022-01-24 Other/unspecified disorders of vestibular function disease of ear Disease Of Ear
rs1229480 3618 0.000962 0.07668 1.07969651822041 259901 FINNGEN_R6_I9_PULMEMB FINNGEN NA 2022-01-24 Pulmonary embolism cardiovascular disease Cardiovascular Disease
rs1229480 3618 0.00289 0.15944 1.17285388887622 221368 FINNGEN_R6_J10_EMPHYSEMA FINNGEN NA 2022-01-24 Emphysema respiratory or thoracic disease Respiratory Or Thoracic Disease
rs1229480 3618 0.000909 0.07701 1.08005287686737 260405 FINNGEN_R6_FG_PULMHEART FINNGEN NA 2022-01-24 Pulmonary heart disease cardiovascular disease Cardiovascular Disease
rs1229480 3618 0.0039 0.3565 1.42832153051867 260405 FINNGEN_R6_P16_MECONIUMI_CAUSED_CYSTIC_FIBROSIS FINNGEN NA 2022-01-24 Meconiumileus caused by cystic fibrosis pregnancy or perinatal disease Pregnancy Or Perinatal Disease
rs1229480 3618 0.00183 -0.16016 0.852007456866836 259741 FINNGEN_R6_H7_OPTNEUROTH FINNGEN NA 2022-01-24 Other disorders of optic [2nd] nerve and visual pathways disease of visual system Disease Of Visual System
rs1229480 3618 0.00174 -0.31665 0.728585715505459 259033 FINNGEN_R6_H7_OPTATROPHY FINNGEN NA 2022-01-24 Optic atrophy disease of visual system Disease Of Visual System
rs1229480 3618 0.00148 -0.16414 0.848623206314427 82562 FINNGEN_R6_N14_OTHNONINFCERVIX FINNGEN NA 2022-01-24 Other noninflammatory disorders of cervix uteri reproductive system or breast disease Reproductive System Or Breast Disease
rs445 3618 0.00462 0.09553 1.1002418287937 258216 FINNGEN_R6_H8_VERTIGO FINNGEN NA 2022-01-24 Disorders of vestibular function (Vertigo) disease of ear Disease Of Ear
rs445 3618 0.00383 0.11469 1.12152571070674 204318 FINNGEN_R6_M13_ENTESOPATHYOTH FINNGEN NA 2022-01-24 Other enthesopathies musculoskeletal or connective tissue disease Musculoskeletal Or Connective Tissue Disease
rs445 3618 0.003171 -0.0329 0.967635318282845 1030836 GCST006414 GCST PMID:30061737 2018-07-30 Atrial fibrillation cardiovascular disease Cardiovascular Disease
rs445 3618 0.0002035 -0.0999 0.904927906302101 40266 GCST004132 GCST PMID:28067908 2017-01-09 Crohn's disease gastrointestinal disease Gastrointestinal Disease
rs445 3618 0.0047184 0.06114174 1.06304958015674 127669 GCST006862 GCST PMID:29273806 2017-12-22 Asthma respiratory or thoracic disease Respiratory Or Thoracic Disease
rs445 3618 0.000492 0.255 1.29046162087289 199525 FINNGEN_R6_M13_ENTESOPATHYNAS FINNGEN NA 2022-01-24 "Other/unspecified enthesopathies, not elsewhere classified" musculoskeletal or connective tissue disease Musculoskeletal Or Connective Tissue Disease
rs445 3618 0.00235 -0.16796 0.845387649514338 260405 FINNGEN_R6_DENTAL_TMD_FIBRO FINNGEN NA 2022-01-24 TMD muscular pain lnked with fibromyalgia musculoskeletal or connective tissue disease Musculoskeletal Or Connective Tissue Disease
rs445 3618 0.000126 0.46918 1.59868273574997 198378 FINNGEN_R6_M13_MEDIALEPICOND FINNGEN NA 2022-01-24 Medial epicondylitis musculoskeletal or connective tissue disease Musculoskeletal Or Connective Tissue Disease
rs445 3618 0.00392 0.3547 1.42575286425691 221092 FINNGEN_R6_J10_BRONCHNAS FINNGEN NA 2022-01-24 Unspecified chronic bronchitis respiratory or thoracic disease Respiratory Or Thoracic Disease
rs445 3618 0.00427 -0.52998 0.588616741895471 130703 FINNGEN_R6_O15_PREG_VENOUS_HAEMORRH FINNGEN NA 2022-01-24 Venous complications and haemorrhoids in pregnancy pregnancy or perinatal disease Pregnancy Or Perinatal Disease
rs445 3618 0.004332 -0.0599 0.941858714746587 59957 GCST004131 GCST PMID:28067908 2017-01-09 Inflammatory bowel disease gastrointestinal disease Gastrointestinal Disease
rs705379 3618 0.00474 0.17565 1.19202077835845 260405 FINNGEN_R6_ALCOPANCACU FINNGEN NA 2022-01-24 Acohol-induced acute pancreatitis pancreas disease Pancreas Disease
rs705379 3618 0.0046 -0.05122 0.950069632219967 216069 FINNGEN_R6_G6_EPLEPSY FINNGEN NA 2022-01-24 Epilepsy nervous system disease Nervous System Disease
rs705379 3618 0.00188 -0.28094 0.755073638539415 231581 FINNGEN_R6_G6_LSROOT FINNGEN NA 2022-01-24 "Lumbosacral root disorders, not elsewhere classified" nervous system disease Nervous System Disease
rs705379 3618 0.00477 -0.07304 0.929563646736262 248565 FINNGEN_R6_I9_AORTANEUR FINNGEN NA 2022-01-24 Aortic aneurysm cardiovascular disease Cardiovascular Disease
rs705379 3618 0.000235 -0.39819 0.671534423999486 258396 FINNGEN_R6_G6_CAUDA FINNGEN NA 2022-01-24 Cauda equina syndrome nervous system disease Nervous System Disease
rs705379 3618 0.00438 0.10751 1.11350199571082 248956 FINNGEN_R6_F5_MENTALUNSPE FINNGEN NA 2022-01-24 "Mental disorders, not otherwise specified" nervous system disease Nervous System Disease
rs705379 3618 0.0028 0.21126 1.23523347401737 257310 FINNGEN_R6_F5_CONDUCT FINNGEN NA 2022-01-24 Conduct disorder nervous system disease Nervous System Disease
rs705379 3618 0.00492 0.43468 1.54446874986615 256741 FINNGEN_R6_D3_COMPLEMENTDEF FINNGEN NA 2022-01-24 Defects in the complement system immune system disease Immune System Disease
rs12705091 3618 0.00219 0.05116 1.05249127841658 260405 FINNGEN_R6_H7_SCLERACORNEA FINNGEN NA 2022-01-24 "Disorders of sclera, cornea, iris and ciliary body" disease of visual system Disease Of Visual System
rs12705091 3618 0.00315 0.09059 1.09482003701109 259835 FINNGEN_R6_G6_POLYOTHUNS FINNGEN NA 2022-01-24 "Other and unspecified polyneuropathies, also in other diseases" nervous system disease Nervous System Disease
rs12705091 3618 0.000818 -0.12965 0.878402818111004 235637 FINNGEN_R6_H8_HL_PRESBY FINNGEN NA 2022-01-24 Presbycusis nervous system disease Nervous System Disease
rs12705091 3618 4.5e-06 -0.00357773 0.996428662450217 484598 GCST90038599 GCST PMID:33959723 2021-04-08 Diabetes or endocrine disease pancreas disease Pancreas Disease
rs12705091 3618 0.0011 -0.00180735 0.9981942822735 484598 GCST90038633 GCST PMID:33959723 2021-04-08 Diabetes pancreas disease Pancreas Disease
rs12705091 3618 5.141e-05 0.0202 1.02040540070015 944133 GCST90014033 GCST PMID:33888516 2021-04-22 Haemorrhoidal disease cardiovascular disease Cardiovascular Disease
rs12705091 3618 0.00107 0.093 1.09746173526808 260405 FINNGEN_R6_G6_POLYNEU FINNGEN NA 2022-01-24 Polyneuropathies and other disorders of the peripheral nervous system nervous system disease Nervous System Disease
rs12705091 3618 0.000326 0.14113 1.15157434291894 253917 FINNGEN_R6_AB1_HERPES_SIMPLEX FINNGEN NA 2022-01-24 Herpesviral [herpes simplex] infections infectious disease Infectious Disease
rs12705091 3618 0.0038 -0.00177535 0.998226225001614 484598 GCST90038635 GCST PMID:33959723 2021-04-08 Thyroid problem (not cancer) endocrine system disease Endocrine System Disease
rs12705091 3618 0.00453 0.30001 1.34987230623157 248999 FINNGEN_R6_H7_VASCCILIARY FINNGEN NA 2022-01-24 Hyphaema and other vascular disorders of iris and ciliary body disease of visual system Disease Of Visual System
rs12705091 3618 0.000138 -0.39691 0.672394538417999 236442 FINNGEN_R6_L12_ERYT_INTERTRIG FINNGEN NA 2022-01-24 Erythema intertrigo integumentary system disease Integumentary System Disease
rs12705091 3618 0.00242 0.06889 1.07131835764729 260405 FINNGEN_R6_F5_UNSMENDIS FINNGEN NA 2022-01-24 Unspecified mental disorder nervous system disease Nervous System Disease
rs12705091 3618 0.00358 0.21029 1.23403587847531 253934 FINNGEN_R6_M13_GIANTCELL FINNGEN NA 2022-01-24 Giant cell arteritis cardiovascular disease Cardiovascular Disease
rs12705091 3618 0.0039 -0.00161272 0.998388579734103 484598 GCST90038637 GCST PMID:33959723 2021-04-08 Hypothyroidism or myxedema endocrine system disease Endocrine System Disease
rs12705091 3618 0.000846 -0.47943 0.619136198879934 105882 FINNGEN_R6_O15_ABORT_OTHER FINNGEN NA 2022-01-24 Other abortion reproductive system or breast disease Reproductive System Or Breast Disease
rs12705091 3618 0.00149 0.0647 1.06683892469423 40266 GCST004132 GCST PMID:28067908 2017-01-09 Crohn's disease gastrointestinal disease Gastrointestinal Disease
rs12705091 3618 0.00225 0.07634 1.0793294838036 259296 FINNGEN_R6_F5_KELAMENT FINNGEN NA 2022-01-24 Kela-cod for severe mental illness nervous system disease Nervous System Disease
rs12705091 3618 0.00375 -0.07231 0.930242475940894 250200 FINNGEN_R6_H8_NONSUPPNAS FINNGEN NA 2022-01-24 Nonsuppurative otitis media disease of ear Disease Of Ear
rs12705091 3618 0.000165 0.0591 1.06088132356829 59957 GCST004131 GCST PMID:28067908 2017-01-09 Inflammatory bowel disease gastrointestinal disease Gastrointestinal Disease
rs2299421 3618 0.00462 0.0402 1.04101895716483 154248 FINNGEN_R6_I9_HEARTFAIL_AND_ANTIHYPERT FINNGEN NA 2022-01-24 Heart failure and antihypertensive medication cardiovascular disease Cardiovascular Disease
rs2299421 3618 0.00103 0.0476 1.0487510709848 164491 FINNGEN_R6_I9_AF FINNGEN NA 2022-01-24 Atrial fibrillation and flutter cardiovascular disease Cardiovascular Disease
rs2299421 3618 0.000711 0.03103 1.03151644891581 260360 FINNGEN_R6_I9_HYPTENS FINNGEN NA 2022-01-24 Hypertension cardiovascular disease Cardiovascular Disease
rs2299421 3618 0.00152 0.05029 1.0515760092042 195346 FINNGEN_R6_I9_NONRHEVALV FINNGEN NA 2022-01-24 Non-rheumatic valve diseases cardiovascular disease Cardiovascular Disease
rs2299421 3618 0.000938 0.10746 1.11344632200289 233845 FINNGEN_R6_E4_LIPOPROTNAS FINNGEN NA 2022-01-24 "Disorder of lipoprotein metabolism, unspecified" genetic, familial or congenital disease Genetic, Familial Or Congenital Disease
rs2299421 3618 0.00129 -0.19888 0.819648245221121 254266 FINNGEN_R6_L12_OTHACUSKINSUN FINNGEN NA 2022-01-24 Other acute skin changes due to ultraviolet radiation integumentary system disease Integumentary System Disease
rs2299421 3618 1.328e-07 0.0325 1.03303389314397 296525 GCST005194 GCST PMID:29212778 2017-12-06 Coronary artery disease cardiovascular disease Cardiovascular Disease
rs2299421 3618 0.000314 0.03799 1.03872084561811 203871 FINNGEN_R6_FG_HYPERTENSION FINNGEN NA 2022-01-24 Hypertensive diseases (excluding secondary) cardiovascular disease Cardiovascular Disease
rs2299421 3618 0.00201 0.05544 1.05700559483408 151077 FINNGEN_R6_I9_AF_REIMB FINNGEN NA 2022-01-24 Atrial fibrillation and flutter with reimbursement cardiovascular disease Cardiovascular Disease
rs2299421 3618 0.00443 0.03895 1.03971849642567 98381 FINNGEN_R6_HYPOTHYROIDISM FINNGEN NA 2022-01-24 Hypothyroidism (congenital or acquired) endocrine system disease Endocrine System Disease
rs2299421 3618 0.000173 -0.04446 0.956513859882815 201213 FINNGEN_R6_M13_ARTHROSIS_KNEE FINNGEN NA 2022-01-24 Gonarthrosis musculoskeletal or connective tissue disease Musculoskeletal Or Connective Tissue Disease
rs2299421 3618 0.000309 0.03279 1.03333351641626 208601 FINNGEN_R6_FG_OTHHEART FINNGEN NA 2022-01-24 Other heart diseases cardiovascular disease Cardiovascular Disease
rs2299421 3618 0.00157 0.02491 1.02522284631598 260405 FINNGEN_R6_FG_CVD FINNGEN NA 2022-01-24 Cardiovascular diseases (excluding rheumatic etc) cardiovascular disease Cardiovascular Disease
rs2299421 3618 6.25e-05 -0.04684 0.954240063786956 260405 FINNGEN_R6_M13_ARTHROSIS_KNEE_PRIM_ICD10 FINNGEN NA 2022-01-24 "Gonarthrosis,primary" musculoskeletal or connective tissue disease Musculoskeletal Or Connective Tissue Disease
rs2299421 3618 0.00014 0.00372114 1.00372807203714 484598 GCST90038595 GCST PMID:33959723 2021-04-08 Cardiovascular disease cardiovascular disease Cardiovascular Disease
rs2299421 3618 0.000644 0.03124 1.03173309011661 260405 FINNGEN_R6_I9_HYPERTENSION FINNGEN NA 2022-01-24 Hypertensive diseases cardiovascular disease Cardiovascular Disease
rs2299421 3618 8.42e-05 0.04252 1.04343692490349 260405 FINNGEN_R6_I9_IHD FINNGEN NA 2022-01-24 "Ischaemic heart disease, wide definition" cardiovascular disease Cardiovascular Disease
rs2299421 3618 0.00252 0.06535 1.06753259541384 141725 FINNGEN_R6_I9_PAROXTAC FINNGEN NA 2022-01-24 Paroxysmal tachycardia cardiovascular disease Cardiovascular Disease
rs2299421 3618 0.004183 -0.0292 0.971222200600746 403124 GCST007090 GCST PMID:30664745 2019-01-21 Knee osteoarthritis musculoskeletal or connective tissue disease Musculoskeletal Or Connective Tissue Disease
rs2299421 3618 0.000118 0.0314288971836493 1.031928 639221 GCST011365 GCST PMID:33532862 2021-02-03 Myocardial infarction cardiovascular disease Cardiovascular Disease
rs2299421 3618 0.00284 0.04093 1.04177917845057 98164 FINNGEN_R6_HYPOTHY_LEVOTHY FINNGEN NA 2022-01-24 "Hypothyroidism, levothyroxin purchases" endocrine system disease Endocrine System Disease
rs2299421 3618 0.00137 0.02483 1.0251408317689 260405 FINNGEN_R6_I9_OTHHEART FINNGEN NA 2022-01-24 Other heart diseases cardiovascular disease Cardiovascular Disease
rs2299421 3618 0.00368 -0.04996 0.951267474438688 242802 FINNGEN_R6_PRIM_KNEEARTHROSIS FINNGEN NA 2022-01-24 "Primary gonarthrosis, bilateral" musculoskeletal or connective tissue disease Musculoskeletal Or Connective Tissue Disease
rs2299421 3618 8.64e-05 0.04231 1.04321782615543 260405 FINNGEN_R6_I9_CVD_HARD FINNGEN NA 2022-01-24 Hard cardiovascular diseases cardiovascular disease Cardiovascular Disease
rs2299421 3618 0.0002228 0.0267 1.02705963864959 1030836 GCST006414 GCST PMID:30061737 2018-07-30 Atrial fibrillation cardiovascular disease Cardiovascular Disease
rs2299421 3618 0.00115 0.06068 1.06255884094928 147944 FINNGEN_R6_FG_DOAAC FINNGEN NA 2022-01-24 "Diseases of arteries, arterioles and capillaries (FINNGEN)" cardiovascular disease Cardiovascular Disease
rs2299421 3618 0.00219 0.02762 1.02800496830211 229974 FINNGEN_R6_I9_VHD FINNGEN NA 2022-01-24 Valvular heart disease including rheumatic fever cardiovascular disease Cardiovascular Disease
rs2299421 3618 6e-05 0.00228262 1.00228522716037 484598 GCST90038605 GCST PMID:33959723 2021-04-08 Cardiac problem cardiovascular disease Cardiovascular Disease
rs2299421 3618 0.00343 0.0577 1.05939712889398 242966 FINNGEN_R6_I9_UAP FINNGEN NA 2022-01-24 Unstable angina pectoris cardiovascular disease Cardiovascular Disease
rs2299421 3618 0.000579 0.04945 1.05069305624862 260405 FINNGEN_R6_J10_LOWERINF FINNGEN NA 2022-01-24 Other acute lower respiratory infections infectious disease Infectious Disease
rs2299421 3618 0.000444 -0.04041 0.960395596225588 231596 FINNGEN_R6_KNEE_ARTHROSIS FINNGEN NA 2022-01-24 Gonarthrosis [arthrosis of knee](FG) musculoskeletal or connective tissue disease Musculoskeletal Or Connective Tissue Disease
rs2299421 3618 0.0038 -0.00128282 0.998718002461848 484598 GCST90038640 GCST PMID:33959723 2021-04-08 Eye or eyelid problem disease of visual system Disease Of Visual System
rs2299421 3618 1.57e-05 0.05322 1.05466164516035 251149 FINNGEN_R6_I9_CORATHER FINNGEN NA 2022-01-24 Coronary atherosclerosis cardiovascular disease Cardiovascular Disease
rs2299421 3618 0.00284 0.04093 1.04177917845057 98164 FINNGEN_R6_HYPOTHY_PURCHASE FINNGEN NA 2022-01-24 Hypothyroidism and >3 levothyroxin purchases endocrine system disease Endocrine System Disease
rs2299421 3618 0.00253 0.04073 1.04157084344907 255936 FINNGEN_R6_I9_CHD_NOREV FINNGEN NA 2022-01-24 Major coronary heart disease event excluding revascularizations cardiovascular disease Cardiovascular Disease
rs2299421 3618 0.0039 0.08878 1.09284020503255 219687 FINNGEN_R6_J10_LARYNGITIS FINNGEN NA 2022-01-24 Acute laryngitis and tracheitis infectious disease Infectious Disease
rs2299421 3618 0.00329 0.18385 1.20183553424484 251604 FINNGEN_R6_E4_HYPOPARA FINNGEN NA 2022-01-24 Hypoparathyroidism endocrine system disease Endocrine System Disease
rs2299421 3618 0.00487 -0.20081 0.818067849680109 254107 FINNGEN_R6_L12_OTHACUSKINSUNNAS FINNGEN NA 2022-01-24 Other and unspecified acute skin changes due to ultraviolet radiation integumentary system disease Integumentary System Disease
rs2299421 3618 0.00114 0.26516 1.3036395414193 183338 FINNGEN_R6_I9_CARDMYOHYP FINNGEN NA 2022-01-24 "Cardiomyopathy, Hypertrophic obstructive" cardiovascular disease Cardiovascular Disease
rs2299421 3618 6.2e-05 0.030663 1.03113795183752 547261 GCST005195 GCST PMID:29212778 2017-12-06 Coronary artery disease cardiovascular disease Cardiovascular Disease
rs2299421 3618 0.00196 0.0327 1.03324052058466 203162 FINNGEN_R6_CARDIAC_ARRHYTM FINNGEN NA 2022-01-24 Cardiac arrhytmias cardiovascular disease Cardiovascular Disease
rs2299421 3618 3.19e-05 0.04529 1.04633125197781 260405 FINNGEN_R6_I9_ISCHHEART FINNGEN NA 2022-01-24 Ischemic heart diseases cardiovascular disease Cardiovascular Disease
rs2299421 3618 0.000536 0.04398 1.04496145545034 260405 FINNGEN_R6_I9_CHD FINNGEN NA 2022-01-24 Major coronary heart disease event cardiovascular disease Cardiovascular Disease
rs2299421 3618 0.00444 0.06966 1.07214359045654 90036 FINNGEN_R6_N14_PHIMOSIS FINNGEN NA 2022-01-24 "Redundant prepuce, phimosis and paraphimosis" reproductive system or breast disease Reproductive System Or Breast Disease
rs2299421 3618 0.00482 0.20969 1.23329567903026 260405 FINNGEN_R6_KRA_PSY_BEHAV FINNGEN NA 2022-01-24 Behavioural disorders nervous system disease Nervous System Disease
rs41748 3618 0.0049 -0.00231579 0.997686889372975 484598 GCST90038604 GCST PMID:33959723 2021-04-08 Hypertension cardiovascular disease Cardiovascular Disease
rs41748 3618 0.0037 -0.022 0.97824023505121 12924 GCST90016611 GCST PMID:33686288 2021-03-08 Crohn's disease vs ulcerative colitis (ordinary least squares (OLS)) gastrointestinal disease Gastrointestinal Disease
rs41748 3618 3.6e-06 0.00299058 1.00299505624545 484598 GCST90038616 GCST PMID:33959723 2021-04-08 Asthma respiratory or thoracic disease Respiratory Or Thoracic Disease
rs41748 3618 0.0026 -0.000425652 0.999574438576961 484598 GCST90038705 GCST PMID:33959723 2021-04-08 Fracture of forearm or wrist musculoskeletal or connective tissue disease Musculoskeletal Or Connective Tissue Disease
rs41748 3618 0.0007103 0.0759 NA 6365 GCST003143 GCST PMID:26417704 2015-09-29 Lung disease severity in cystic fibrosis respiratory or thoracic disease Respiratory Or Thoracic Disease
rs3823995 3618 0.0013 0.000856 1.00085636647256 484598 GCST90038656 GCST PMID:33959723 2021-04-08 Osteoporosis musculoskeletal or connective tissue disease Musculoskeletal Or Connective Tissue Disease
rs3823995 3618 0.00012 -0.013 0.987084135020288 59774 GCST90016618 GCST PMID:33686288 2021-03-08 Schizophrenia vs ADHD (ordinary least squares (OLS)) nervous system disease Nervous System Disease
rs3823995 3618 0.00028 -0.012 0.988071712861931 57667 GCST90016619 GCST PMID:33686288 2021-03-08 Schizophrenia vs anorexia nervosa (ordinary least squares (OLS)) nervous system disease Nervous System Disease
rs3823995 3618 0.00011 -0.014 0.986097544262862 45494 GCST90016624 GCST PMID:33686288 2021-03-08 Schizophrenia vs Tourette's syndrome and other tic disorders (ordinary least squares (OLS)) nervous system disease Nervous System Disease
rs3823995 3618 0.0046 0.000878266 1.00087865178852 484598 GCST90038652 GCST PMID:33959723 2021-04-08 Bone disorder musculoskeletal or connective tissue disease Musculoskeletal Or Connective Tissue Disease
rs3823995 3618 0.0021 4.99186260877297 147.210363609598 426795 GCST006980 GCST PMID:30598549 2018-12-31 Fractures musculoskeletal or connective tissue disease Musculoskeletal Or Connective Tissue Disease
rs3823995 3618 0.0044 0.00242661 1.00242955660098 484598 GCST90038601 GCST PMID:33959723 2021-04-08 Musculoskeletal disorder or trauma musculoskeletal or connective tissue disease Musculoskeletal Or Connective Tissue Disease
rs3823995 3618 5.1e-06 -0.012 0.988071712861931 93491 GCST90016622 GCST PMID:33686288 2021-03-08 Schizophrenia vs major depressive disorder (ordinary least squares (OLS)) nervous system disease Nervous System Disease
rs3807307 3618 0.000346 0.02506 1.02537664127726 260405 FINNGEN_R6_L12_SKIN FINNGEN NA 2022-01-24 Diseases of the skin and subcutaneous tissue integumentary system disease Integumentary System Disease
rs3807307 3618 0.000158 0.02938 1.0298158501549 260405 FINNGEN_R6_RHEUMA_ENDPOINTS FINNGEN NA 2022-01-24 Finngen Rheumatological endpoints musculoskeletal or connective tissue disease Musculoskeletal Or Connective Tissue Disease
rs3807307 3618 0.00425 0.0583 1.06003295790094 257944 FINNGEN_R6_L12_PSORIASIS FINNGEN NA 2022-01-24 Psoriasis integumentary system disease Integumentary System Disease
rs3807307 3618 2.35e-13 0.26631 1.30513958925412 254956 FINNGEN_R6_M13_SJOGREN FINNGEN NA 2022-01-24 Sicca syndrome [Sjögren] disease of visual system Disease Of Visual System
rs3807307 3618 1.04e-09 0.34532 1.41244182874355 260405 FINNGEN_R6_SLE_STRICT FINNGEN NA 2022-01-24 "SLE, strict definition" urinary system disease Urinary System Disease
rs3807307 3618 0.000566 0.17209 1.18778472902913 174260 FINNGEN_R6_M13_JUVEARTH FINNGEN NA 2022-01-24 Other juvenile arthritis musculoskeletal or connective tissue disease Musculoskeletal Or Connective Tissue Disease
rs3807307 3618 9.06e-10 0.34029 1.40535508444861 208435 FINNGEN_R6_SLE_FG FINNGEN NA 2022-01-24 SLE (Finngen) urinary system disease Urinary System Disease
rs3807307 3618 4e-04 0.000849591 1.00084995200466 484598 GCST90038687 GCST PMID:33959723 2021-04-08 Gout musculoskeletal or connective tissue disease Musculoskeletal Or Connective Tissue Disease
rs3807307 3618 4.2e-05 0.000600457 1.00060063731039 484598 GCST90038684 GCST PMID:33959723 2021-04-08 Ulcerative colitis gastrointestinal disease Gastrointestinal Disease
rs3807307 3618 1.5e-05 -0.039 0.961750709146367 14831 GCST90016610 GCST PMID:33686288 2021-03-08 Crohn's disease vs rheumatoid arthritis (ordinary least squares (OLS)) gastrointestinal disease Gastrointestinal Disease
rs3807307 3618 1.47e-07 0.04103 1.04188336157748 260405 FINNGEN_R6_RX_CROHN_1STLINE FINNGEN NA 2022-01-24 First line medication for Crohns disease gastrointestinal disease Gastrointestinal Disease
rs3807307 3618 0.000892 0.04492 1.04594418102712 248780 FINNGEN_R6_L12_DERMATITISNAS FINNGEN NA 2022-01-24 Other and unspecified dermatitis integumentary system disease Integumentary System Disease
rs3807307 3618 4.75e-06 0.09851 1.10352543959361 254752 FINNGEN_R6_K11_KELAIBD FINNGEN NA 2022-01-24 IBD patients in KELA-register gastrointestinal disease Gastrointestinal Disease
rs3807307 3618 2.51e-06 0.11133 1.11776370802257 253099 FINNGEN_R6_M13_OSTEOPOROSIS FINNGEN NA 2022-01-24 Osteoporosis musculoskeletal or connective tissue disease Musculoskeletal Or Connective Tissue Disease
rs3807307 3618 0.000142 0.43101 1.5388109379893 259877 FINNGEN_R6_SLE_OTH FINNGEN NA 2022-01-24 Other forms of systemic lupus erythematosus urinary system disease Urinary System Disease
rs3807307 3618 0.00174 0.3982 1.48914182849212 260405 FINNGEN_R6_DRUGADVERS_SYSTEMIC_LUPUS_ERYTHEMAT FINNGEN NA 2022-01-24 Drug-induced systemic lupus erythematosus musculoskeletal or connective tissue disease Musculoskeletal Or Connective Tissue Disease
rs3807307 3618 5e-04 -0.00219946 0.99780295703976 484598 GCST90038616 GCST PMID:33959723 2021-04-08 Asthma respiratory or thoracic disease Respiratory Or Thoracic Disease
rs3807307 3618 4.6e-05 0.00067583 1.00067605842455 484598 GCST90038660 GCST PMID:33959723 2021-04-08 Connective tissue disorder musculoskeletal or connective tissue disease Musculoskeletal Or Connective Tissue Disease
rs3807307 3618 0.00046085428635546 -0.0228925345167898 0.97736751140164 408422 GCST90014325 GCST PMID:34103634 2021-06-08 Asthma respiratory or thoracic disease Respiratory Or Thoracic Disease
rs3807307 3618 7.38e-13 0.07033 1.07286216735853 260405 FINNGEN_R6_ILD_ENDPOINTS FINNGEN NA 2022-01-24 Interstitial lung disease endpoints respiratory or thoracic disease Respiratory Or Thoracic Disease
rs3807307 3618 0.000265 0.03712 1.03781755147235 260405 FINNGEN_R6_L12_DERMATITISECZEMA FINNGEN NA 2022-01-24 Dermatitis and eczema integumentary system disease Integumentary System Disease
rs3807307 3618 1.21e-06 0.04 1.04081077419239 260405 FINNGEN_R6_AUTOIMMUNE FINNGEN NA 2022-01-24 Autoimmune diseases immune system disease Immune System Disease
rs3807307 3618 2.48e-05 0.09415 1.09872454223848 254316 FINNGEN_R6_K11_IBD_STRICT FINNGEN NA 2022-01-24 "Inflammatory bowel disease, strict (require KELA)" gastrointestinal disease Gastrointestinal Disease
rs3807307 3618 1.92e-05 0.11155 1.1180096430902 259929 FINNGEN_R6_K11_UC_STRICT FINNGEN NA 2022-01-24 "Ulcerative colitis (strict definition, require KELA)" gastrointestinal disease Gastrointestinal Disease
rs3807307 3618 0.00136 0.09507 1.09973583394019 258531 FINNGEN_R6_RHEUMA_NOS FINNGEN NA 2022-01-24 Other/unspecified rheumatoid arthritis musculoskeletal or connective tissue disease Musculoskeletal Or Connective Tissue Disease
rs3807307 3618 4.82e-06 0.33215 1.3939619271203 247000 FINNGEN_R6_L12_LUPUS FINNGEN NA 2022-01-24 Lupus erythematosus musculoskeletal or connective tissue disease Musculoskeletal Or Connective Tissue Disease
rs3807307 3618 1.786e-08 0.0897 1.09384608065302 45975 GCST004133 GCST PMID:28067908 2017-01-09 Ulcerative colitis gastrointestinal disease Gastrointestinal Disease
rs3807307 3618 0.0004865 0.0439 1.04487786187769 59957 GCST004131 GCST PMID:28067908 2017-01-09 Inflammatory bowel disease gastrointestinal disease Gastrointestinal Disease
rs3807307 3618 0.00322 0.01932 1.01950783893263 260405 FINNGEN_R6_M13_MUSCULOSKELETAL FINNGEN NA 2022-01-24 Diseases of the musculoskeletal system and connective tissue musculoskeletal or connective tissue disease Musculoskeletal Or Connective Tissue Disease
rs3807307 3618 0.00443 0.01878 1.0189574533171 260405 FINNGEN_R6_AB1_INFECTIONS FINNGEN NA 2022-01-24 Certain infectious and parasitic diseases infectious disease Infectious Disease
rs3807307 3618 4e-04 0.1005 1.10572364170408 254522 FINNGEN_R6_AB1_ZOSTER FINNGEN NA 2022-01-24 Zoster [herpes zoster] infectious disease Infectious Disease
rs3807307 3618 6.19e-06 0.12055 1.12811714541291 259788 FINNGEN_R6_K11_UC_STRICT2 FINNGEN NA 2022-01-24 "Ulcerative colitis (strict definition, require KELA, min 2 HDR)" gastrointestinal disease Gastrointestinal Disease
rs3807307 3618 0.00428 0.08399 1.08761801757427 252237 FINNGEN_R6_K11_CROHN FINNGEN NA 2022-01-24 Crohn disease gastrointestinal disease Gastrointestinal Disease
rs3807307 3618 2.62e-09 0.33017 1.39120461314625 254037 FINNGEN_R6_M13_SLE FINNGEN NA 2022-01-24 Systemic lupus erythematosus urinary system disease Urinary System Disease
rs3807307 3618 0.00272 0.19988 1.22125619862294 173870 FINNGEN_R6_M13_JUVERHEU FINNGEN NA 2022-01-24 Juvenile rheuma musculoskeletal or connective tissue disease Musculoskeletal Or Connective Tissue Disease
rs3807307 3618 2.47e-05 0.2205 1.24669992473823 249902 FINNGEN_R6_M13_OSTEONECROSIS FINNGEN NA 2022-01-24 Osteonecrosis musculoskeletal or connective tissue disease Musculoskeletal Or Connective Tissue Disease
rs3807307 3618 0.00106 0.29598 1.34444326769781 204049 FINNGEN_R6_DERMATOPOLY_FG FINNGEN NA 2022-01-24 Dermatopolymyositis (FG) integumentary system disease Integumentary System Disease
rs3807307 3618 0.00159 0.2802 1.32339446476427 253612 FINNGEN_R6_M13_DERMATOPOLY FINNGEN NA 2022-01-24 Dermatopolymyositis integumentary system disease Integumentary System Disease
rs3807307 3618 0.00431 0.26739 1.30654990144201 253585 FINNGEN_R6_M13_NECROVASCNAS FINNGEN NA 2022-01-24 Other specified/unspecified necrotizing vasculopathies cardiovascular disease Cardiovascular Disease
rs3807307 3618 0.00177 0.49163 1.63497906502306 259311 FINNGEN_R6_M13_MICROPOLYANG FINNGEN NA 2022-01-24 Microscopic polyangiitis cardiovascular disease Cardiovascular Disease
rs3807307 3618 4.3e-05 0.00249572 1.00249883690159 484598 GCST90038599 GCST PMID:33959723 2021-04-08 Diabetes or endocrine disease pancreas disease Pancreas Disease
rs3807307 3618 0.00011 0.000832946 1.00083329299586 484598 GCST90038681 GCST PMID:33959723 2021-04-08 Psoriasis integumentary system disease Integumentary System Disease
rs3807307 3618 6.2e-05 -0.03 0.970445533548508 12924 GCST90016611 GCST PMID:33686288 2021-03-08 Crohn's disease vs ulcerative colitis (ordinary least squares (OLS)) gastrointestinal disease Gastrointestinal Disease
rs3807307 3618 0.00013 0.0629747991613884 1.065 38589 GCST005531 GCST PMID:24076602 2013-11-01 Multiple sclerosis immune system disease Immune System Disease
rs3807307 3618 3.611e-06 0.0857188754025374 1.0895 47580 GCST005569 GCST PMID:23143596 2012-12-01 Rheumatoid arthritis musculoskeletal or connective tissue disease Musculoskeletal Or Connective Tissue Disease
rs3807307 3618 4.38e-10 0.08323 1.08679174190544 260405 FINNGEN_R6_RX_CROHN_2NDLINE FINNGEN NA 2022-01-24 Second line medication for Crohns disease gastrointestinal disease Gastrointestinal Disease
rs3807307 3618 0.000811 0.03571 1.03635525988261 235230 FINNGEN_R6_E4_HYTHY_AI_STRICT FINNGEN NA 2022-01-24 "Hypothyroidism, strict autoimmune" endocrine system disease Endocrine System Disease
rs3807307 3618 3.46e-07 0.10205 1.10743884228577 260403 FINNGEN_R6_RHEUMA_SEROPOS_WIDE FINNGEN NA 2022-01-24 "Seropositive rheumatoid arthritis, wide" musculoskeletal or connective tissue disease Musculoskeletal Or Connective Tissue Disease
rs3807307 3618 9.38e-05 0.08862 1.09266536458735 239229 FINNGEN_R6_STILL_ADULT FINNGEN NA 2022-01-24 Adult-onset Still disease musculoskeletal or connective tissue disease Musculoskeletal Or Connective Tissue Disease
rs3807307 3618 3.39e-11 0.13493 1.14445666958046 258624 FINNGEN_R6_M13_OTHCONN FINNGEN NA 2022-01-24 Other systemic involvement of connective tissue musculoskeletal or connective tissue disease Musculoskeletal Or Connective Tissue Disease
rs3807307 3618 0.000584 0.13154 1.14058353015112 237587 FINNGEN_R6_L12_INTERNALSUBSTANCEDERM FINNGEN NA 2022-01-24 Dermatitis due to substances taken internally integumentary system disease Integumentary System Disease
rs3807307 3618 8.9e-05 0.17882 1.19580547980831 250719 FINNGEN_R6_ULCEROTH FINNGEN NA 2022-01-24 Other ulcerative colitis gastrointestinal disease Gastrointestinal Disease
rs3807307 3618 0.000542 0.15942 1.17283043203301 204798 FINNGEN_R6_JUVEN_ARTHR FINNGEN NA 2022-01-24 Juvenile arthritis (FINNGEN) musculoskeletal or connective tissue disease Musculoskeletal Or Connective Tissue Disease
rs3807307 3618 0.00051 0.00231876 1.00232145040303 484598 GCST90038654 GCST PMID:33959723 2021-04-08 Joint disorder musculoskeletal or connective tissue disease Musculoskeletal Or Connective Tissue Disease
rs3807307 3618 6.68e-07 0.08335 1.08692216473968 260405 FINNGEN_R6_M13_RHEUMA_INCLAVO FINNGEN NA 2022-01-24 "Rheumatoid arthritis , including avohilmo" musculoskeletal or connective tissue disease Musculoskeletal Or Connective Tissue Disease
rs3807307 3618 0.000108 0.05453 1.05604415726323 260405 FINNGEN_R6_M13_OSTEOCHONDRO FINNGEN NA 2022-01-24 Osteopathies and chondropathies musculoskeletal or connective tissue disease Musculoskeletal Or Connective Tissue Disease
rs3807307 3618 2.63e-07 0.1044 1.11004438387742 209654 FINNGEN_R6_RHEUMA_SEROPOS FINNGEN NA 2022-01-24 Seropositive rheumatoid arthritis musculoskeletal or connective tissue disease Musculoskeletal Or Connective Tissue Disease
rs3807307 3618 2.27e-06 0.08345 1.08703086239095 181323 FINNGEN_R6_M13_RHEUMA FINNGEN NA 2022-01-24 Rheumatoid arthritis musculoskeletal or connective tissue disease Musculoskeletal Or Connective Tissue Disease
rs3807307 3618 4.25e-05 0.08421 1.08785731986042 255054 FINNGEN_R6_K11_ULCER FINNGEN NA 2022-01-24 Ulcerative colitis gastrointestinal disease Gastrointestinal Disease
rs3807307 3618 0.00059 0.09852 1.10353647490318 260405 FINNGEN_R6_RX_RHEUMA_BIOLOGICAL FINNGEN NA 2022-01-24 Biological medication for rheuma musculoskeletal or connective tissue disease Musculoskeletal Or Connective Tissue Disease
rs3807307 3618 0.000157 0.10684 1.11275619924341 252434 FINNGEN_R6_ULCERNAS FINNGEN NA 2022-01-24 "Ulcerative colitis, NAS" gastrointestinal disease Gastrointestinal Disease
rs3807307 3618 0.00174 0.14305 1.15378748959828 250709 FINNGEN_R6_CHRONLARGE FINNGEN NA 2022-01-24 Crohn's disease of large intestine gastrointestinal disease Gastrointestinal Disease
rs3807307 3618 0.00188 0.12692 1.1353261880533 250942 FINNGEN_R6_CHRONNAS FINNGEN NA 2022-01-24 Chron's disease NAS gastrointestinal disease Gastrointestinal Disease
rs3807307 3618 0.00208 -0.17639 0.83829098609218 221092 FINNGEN_R6_J10_BRONCHNAS FINNGEN NA 2022-01-24 Unspecified chronic bronchitis respiratory or thoracic disease Respiratory Or Thoracic Disease
rs3807307 3618 6.3e-09 0.00269666 1.00270029925812 484598 GCST90038635 GCST PMID:33959723 2021-04-08 Thyroid problem (not cancer) endocrine system disease Endocrine System Disease
rs3807307 3618 2.7e-10 0.00269644 1.00270007866408 484598 GCST90038637 GCST PMID:33959723 2021-04-08 Hypothyroidism or myxedema endocrine system disease Endocrine System Disease
rs3807307 3618 0.00076 0.00072558 1.00072584329685 484598 GCST90038685 GCST PMID:33959723 2021-04-08 Rheumatoid arthritis musculoskeletal or connective tissue disease Musculoskeletal Or Connective Tissue Disease
rs3807307 3618 1.35997177505e-05 0.044275 1.04526976455306 34652 GCST003043 GCST PMID:26192919 2015-07-20 Inflammatory bowel disease [EA] gastrointestinal disease Gastrointestinal Disease
rs3807307 3618 0.000233 0.05439 1.05589632142996 260405 FINNGEN_R6_K11_ENERCOLNONINF FINNGEN NA 2022-01-24 Noninfective enteritis and colitis gastrointestinal disease Gastrointestinal Disease
rs3807307 3618 3.73e-05 0.04859 1.04978984865518 192589 FINNGEN_R6_M13_POLYARTHROPATHIES FINNGEN NA 2022-01-24 Polyarthropathies musculoskeletal or connective tissue disease Musculoskeletal Or Connective Tissue Disease
rs3807307 3618 6.53e-05 0.07179 1.07442969013605 260405 FINNGEN_R6_K11_IBD FINNGEN NA 2022-01-24 Inflammatory bowel disease gastrointestinal disease Gastrointestinal Disease
rs3807307 3618 2.81e-13 0.1297 1.13848678605178 260405 FINNGEN_R6_M13_SYSTCONNECT FINNGEN NA 2022-01-24 Systemic connective tissue disorders musculoskeletal or connective tissue disease Musculoskeletal Or Connective Tissue Disease
rs3807307 3618 1.81e-06 0.11692 1.12402950373325 260405 FINNGEN_R6_K11_KELAUC FINNGEN NA 2022-01-24 "UC patients in KELA-register ( KELA 208 prior to 1994, or ICD K51)" gastrointestinal disease Gastrointestinal Disease
rs3807307 3618 3.87e-06 0.13761 1.14752792710176 252173 FINNGEN_R6_MUCOPROCT FINNGEN NA 2022-01-24 Mucosal proctocolitis gastrointestinal disease Gastrointestinal Disease
rs3807307 3618 0.000369 0.10194 1.10731703071288 219687 FINNGEN_R6_J10_LARYNGITIS FINNGEN NA 2022-01-24 Acute laryngitis and tracheitis infectious disease Infectious Disease
rs3807307 3618 1.83e-09 0.36661 1.44283510368287 260279 FINNGEN_R6_SLE_NOS FINNGEN NA 2022-01-24 "Systemic lupus erythematosus, unspecified" urinary system disease Urinary System Disease
rs3807307 3618 1.12e-05 0.25302 1.28790903475775 250316 FINNGEN_R6_ULCERENTER FINNGEN NA 2022-01-24 Ulcerative enterocolitis gastrointestinal disease Gastrointestinal Disease
rs3807307 3618 1.96e-05 0.35113 1.4206720012682 253657 FINNGEN_R6_M13_OVERLAP FINNGEN NA 2022-01-24 Other overlap syndromes musculoskeletal or connective tissue disease Musculoskeletal Or Connective Tissue Disease
rs3807307 3618 0.000307 -0.34706 0.706762921210278 259425 FINNGEN_R6_Q17_OTHER_CONGEN_MALFO_EAR FINNGEN NA 2022-01-24 Other congenital malformations of ear genetic, familial or congenital disease Genetic, Familial Or Congenital Disease
rs3807307 3618 9.2e-06 0.000832791 1.00083313786671 484598 GCST90038683 GCST PMID:33959723 2021-04-08 Inflammatory bowel disease gastrointestinal disease Gastrointestinal Disease
rs3807307 3618 4.19426e-36 0.356694943738735 1.4286 14267 GCST003155 GCST PMID:26502338 2015-10-26 Systemic lupus erythematosus urinary system disease Urinary System Disease
rs3807307 3618 4.19426e-36 0.356694943738735 1.4286 14267 GCST003156 GCST PMID:26502338 2015-10-26 Systemic lupus erythematosus urinary system disease Urinary System Disease
rs3807307 3618 0.0029 -0.0078 0.992230341061989 93491 GCST90016622 GCST PMID:33686288 2021-03-08 Schizophrenia vs major depressive disorder (ordinary least squares (OLS)) nervous system disease Nervous System Disease
rs3807307 3618 3.83e-07 0.10223 1.10763819921897 260341 FINNGEN_R6_RHEUMA_SEROPOS_OTH FINNGEN NA 2022-01-24 Other/unspecified seropositiverheumatoid arthritis musculoskeletal or connective tissue disease Musculoskeletal Or Connective Tissue Disease
rs3807307 3618 1.41e-11 0.13959 1.149802283267 208965 FINNGEN_R6_OTHER_SYSTCON_FG FINNGEN NA 2022-01-24 Other systemic involvement of connective tissue (FG) musculoskeletal or connective tissue disease Musculoskeletal Or Connective Tissue Disease
rs3807307 3618 0.00229 0.11308 1.11972150708614 256330 FINNGEN_R6_RHEUMA_SEROPOS_STRICT FINNGEN NA 2022-01-24 "Seropositive rheumatoid arthritis, strict definition" musculoskeletal or connective tissue disease Musculoskeletal Or Connective Tissue Disease
rs3807307 3618 1e-04 -0.00326127 0.996744042164636 484598 GCST90038604 GCST PMID:33959723 2021-04-08 Hypertension cardiovascular disease Cardiovascular Disease
rs3807307 3618 6.11425687019e-12 0.0875691 1.0915176857092 27432 GCST003045 GCST PMID:26192919 2015-07-20 Ulcerative colitis [EA] gastrointestinal disease Gastrointestinal Disease
rs35057928 3618 2.09e-07 -0.04916 0.952028792905022 249334 FINNGEN_R6_DM_OTHER_WIDE FINNGEN NA 2022-01-24 "Other diabetes, wide definition" pancreas disease Pancreas Disease
rs35057928 3618 0.000924 -0.02804 0.972349472044475 260360 FINNGEN_R6_I9_HYPTENS FINNGEN NA 2022-01-24 Hypertension cardiovascular disease Cardiovascular Disease
rs35057928 3618 0.00228 -0.17352 0.840700336987 254266 FINNGEN_R6_L12_OTHACUSKINSUN FINNGEN NA 2022-01-24 Other acute skin changes due to ultraviolet radiation integumentary system disease Integumentary System Disease
rs35057928 3618 6.9e-17 -0.00754884 0.992479580932683 484598 GCST90038595 GCST PMID:33959723 2021-04-08 Cardiovascular disease cardiovascular disease Cardiovascular Disease
rs35057928 3618 0.0018 -0.000518452 0.999481682373015 484598 GCST90038634 GCST PMID:33959723 2021-04-08 Type 2 diabetes pancreas disease Pancreas Disease
rs35057928 3618 0.00034 -0.03494 0.965663354320666 203871 FINNGEN_R6_FG_HYPERTENSION FINNGEN NA 2022-01-24 Hypertensive diseases (excluding secondary) cardiovascular disease Cardiovascular Disease
rs35057928 3618 7.76e-07 -0.04906 0.952124000544615 249793 FINNGEN_R6_KELA_DIAB_INSUL_EXMORE FINNGEN NA 2022-01-24 "Diabetes, insuline treatment (Kela reimbursement) (more control exclusions)" pancreas disease Pancreas Disease
rs35057928 3618 5.11e-07 -0.04553 0.955490937413857 260405 FINNGEN_R6_E4_DIABETES FINNGEN NA 2022-01-24 Diabetes mellitus pancreas disease Pancreas Disease
rs35057928 3618 0.00247 -0.18047 0.834877726653052 183548 FINNGEN_R6_I9_PERICAOTH FINNGEN NA 2022-01-24 Other diseases of pericardium cardiovascular disease Cardiovascular Disease
rs35057928 3618 0.000886 -0.0281 0.972291132826346 260405 FINNGEN_R6_I9_HYPERTENSION FINNGEN NA 2022-01-24 Hypertensive diseases cardiovascular disease Cardiovascular Disease
rs35057928 3618 0.000415 0.2258 1.25332497521497 161531 FINNGEN_R6_ST19_TRAUMAT_SUBAR_HAEMORRHAGE FINNGEN NA 2022-01-24 Traumatic subarachnoid haemorrhage cardiovascular disease Cardiovascular Disease
rs35057928 3618 3.2e-05 -0.00253783 0.997465387568099 484598 GCST90038599 GCST PMID:33959723 2021-04-08 Diabetes or endocrine disease pancreas disease Pancreas Disease
rs35057928 3618 0.00161 -0.04742 0.953686765022112 147061 FINNGEN_R6_O15_OEDEM_PROTUR_HYPERT FINNGEN NA 2022-01-24 "Oedema, proteinuria and hypertensive disorders in pregnancy, childbirth and the puerperium" pregnancy or perinatal disease Pregnancy Or Perinatal Disease
rs35057928 3618 3.1e-07 -0.04605 0.954994211286388 260405 FINNGEN_R6_DIABETES_FG FINNGEN NA 2022-01-24 "Diabetes, varying definitions" pancreas disease Pancreas Disease
rs35057928 3618 0.00362 0.10923 1.11541886718033 113297 FINNGEN_R6_ERECTILE_DYSFUNCTION FINNGEN NA 2022-01-24 Erectile dysfunction reproductive system or breast disease Reproductive System Or Breast Disease
rs35057928 3618 1.419e-05 -0.0691 0.933233352076672 70127 GCST005413 GCST PMID:29358691 2018-01-22 Type 2 diabetes pancreas disease Pancreas Disease
rs35057928 3618 9.086e-13 -0.0561 0.945444586704345 659316 GCST006867 GCST PMID:30054458 2018-07-27 Type 2 diabetes pancreas disease Pancreas Disease
rs35057928 3618 0.000218 -0.02534 0.974978363024768 260405 FINNGEN_R6_E4_ENDONUTRMET FINNGEN NA 2022-01-24 "Endocrine, nutritional and metabolic diseases" endocrine system disease Endocrine System Disease
rs35057928 3618 7.5e-12 -0.00297892 0.997025512579657 484598 GCST90038633 GCST PMID:33959723 2021-04-08 Diabetes pancreas disease Pancreas Disease
rs35057928 3618 0.001752 -0.025 0.975309912028333 977323 GCST009541 GCST PMID:31919418 2020-01-09 Heart failure cardiovascular disease Cardiovascular Disease
rs35057928 3618 0.00484 -0.04234 0.958543820263483 260405 FINNGEN_R6_J10_COPDNAS_INCLAVO FINNGEN NA 2022-01-24 "Other chronic obstructive pulmonary disease , including avohilmo" respiratory or thoracic disease Respiratory Or Thoracic Disease
rs35057928 3618 0.000786 -0.03819 0.962530042808298 251149 FINNGEN_R6_I9_CORATHER FINNGEN NA 2022-01-24 Coronary atherosclerosis cardiovascular disease Cardiovascular Disease
rs35057928 3618 0.000917 -0.02579 0.97453972146316 260405 FINNGEN_R6_RX_ANTIHYP FINNGEN NA 2022-01-24 Antihypertensive medication - note that there are other indications cardiovascular disease Cardiovascular Disease
rs35057928 3618 0.000158 -0.33106 0.718162078023171 231572 FINNGEN_R6_G6_TRIOTHUNS FINNGEN NA 2022-01-24 Other and unspecified trigeminal disorders nervous system disease Nervous System Disease
rs35057928 3618 0.002577 -0.0171 0.983045375182001 296525 GCST005194 GCST PMID:29212778 2017-12-06 Coronary artery disease cardiovascular disease Cardiovascular Disease
rs35057928 3618 0.000328 -0.02573 0.974598195600654 260405 FINNGEN_R6_I9_CVD FINNGEN NA 2022-01-24 Cardiovascular diseases cardiovascular disease Cardiovascular Disease
rs35057928 3618 0.00439 -0.02863 0.971775955060116 260405 FINNGEN_R6_I9_ISCHHEART FINNGEN NA 2022-01-24 Ischemic heart diseases cardiovascular disease Cardiovascular Disease
rs35057928 3618 0.0017 -0.0368 0.963868889850931 260405 FINNGEN_R6_I9_CHD FINNGEN NA 2022-01-24 Major coronary heart disease event cardiovascular disease Cardiovascular Disease
rs35057928 3618 0.00242 -0.14085 0.868619594865416 245940 FINNGEN_R6_H8_CHOLEASTOMA FINNGEN NA 2022-01-24 Cholesteatoma of middle ear integumentary system disease Integumentary System Disease
rs35057928 3618 0.00178 -0.19992 0.818796254158236 260405 FINNGEN_R6_D3_HAEMOLYTICANAEMIA FINNGEN NA 2022-01-24 Haemolytic anaemias hematologic disease Hematologic Disease
rs35057928 3618 0.00106 -0.24655 0.781492285945826 260266 FINNGEN_R6_D3_ACQHAEMOLYTICANAEMIA FINNGEN NA 2022-01-24 Acquired haemolytic anaemia hematologic disease Hematologic Disease
rs35057928 3618 5.7e-18 -0.00716315 0.992862444210776 484598 GCST90038604 GCST PMID:33959723 2021-04-08 Hypertension cardiovascular disease Cardiovascular Disease
rs35057928 3618 0.002513 -0.1984 0.820041770817414 3790 GCST90000256 GCST PMID:32558485 2020-06-17 Severe COVID-19 infection with respiratory failure (analysis II) infectious disease Infectious Disease
rs71532786 3618 0.00374 0.02454 1.0248435840307 260360 FINNGEN_R6_I9_HYPTENS FINNGEN NA 2022-01-24 Hypertension cardiovascular disease Cardiovascular Disease
rs71532786 3618 0.0029 0.000906489 1.00090689998533 484598 GCST90038617 GCST PMID:33959723 2021-04-08 Emphysema or chronic bronchitis respiratory or thoracic disease Respiratory Or Thoracic Disease
rs71532786 3618 0.00179 0.02831 1.02871453650311 260405 FINNGEN_R6_E4_DIABETES FINNGEN NA 2022-01-24 Diabetes mellitus pancreas disease Pancreas Disease
rs71532786 3618 0.002652 0.0245 1.0248025911072 659316 GCST006867 GCST PMID:30054458 2018-07-27 Type 2 diabetes pancreas disease Pancreas Disease
rs71532786 3618 0.00441 0.02407 1.02436202072244 260405 FINNGEN_R6_I9_HYPERTENSION FINNGEN NA 2022-01-24 Hypertensive diseases cardiovascular disease Cardiovascular Disease
rs71532786 3618 0.00109 0.02939 1.02982614836489 260405 FINNGEN_R6_DIABETES_FG FINNGEN NA 2022-01-24 "Diabetes, varying definitions" pancreas disease Pancreas Disease
rs71532786 3618 0.0038 0.00140237 1.00140335378063 484598 GCST90038633 GCST PMID:33959723 2021-04-08 Diabetes pancreas disease Pancreas Disease
rs71532786 3618 0.00221 0.05917 1.06095558786016 247087 FINNGEN_R6_H7_LACRIGLAND FINNGEN NA 2022-01-24 Other disorders of lacrimal gland disease of visual system Disease Of Visual System
rs71532786 3618 0.00068 -0.10509 0.900243497025438 253121 FINNGEN_R6_F5_PSYTRANS FINNGEN NA 2022-01-24 Acute and transient psychotic disorders nervous system disease Nervous System Disease
rs73158188 3618 0.00102 -0.09128 0.912762101727168 260405 FINNGEN_R6_D3_BLOODOTHER FINNGEN NA 2022-01-24 Other diseases of blood and blood-forming organs hematologic disease Hematologic Disease
rs73158188 3618 0.00336 0.06887 1.0712969314944 260405 FINNGEN_R6_GLOMER_NEPHRITIS FINNGEN NA 2022-01-24 Glomerulonephritis urinary system disease Urinary System Disease
rs73158188 3618 0.00249 0.18941 1.20853635082314 245727 FINNGEN_R6_H8_CHRON_SUPOTITIS FINNGEN NA 2022-01-24 Chronic suppurative otitis media disease of ear Disease Of Ear
rs73158188 3618 8.4e-18 0.00794728 1.00797894345356 484598 GCST90038604 GCST PMID:33959723 2021-04-08 Hypertension cardiovascular disease Cardiovascular Disease
rs73158188 3618 0.0011 0.0024158 1.00241872039604 484598 GCST90038654 GCST PMID:33959723 2021-04-08 Joint disorder musculoskeletal or connective tissue disease Musculoskeletal Or Connective Tissue Disease
rs73158188 3618 1.78e-08 0.05198 1.05335467520919 260405 FINNGEN_R6_RX_ANTIHYP FINNGEN NA 2022-01-24 Antihypertensive medication - note that there are other indications cardiovascular disease Cardiovascular Disease
rs73158188 3618 0.000927 -0.11822 0.88850056098791 125510 FINNGEN_R6_O15_PREG_PROLONGED FINNGEN NA 2022-01-24 Prolonged pregnancy pregnancy or perinatal disease Pregnancy Or Perinatal Disease
rs73158188 3618 0.00365 0.04659 1.04769236713855 260405 FINNGEN_R6_H7_ALLERGICCONJUNCTIVITIS FINNGEN NA 2022-01-24 Allergic conjunctivitis disease of visual system Disease Of Visual System
rs73158188 3618 3.87e-06 0.04632 1.04740952838437 260405 FINNGEN_R6_I9_HYPERTENSION FINNGEN NA 2022-01-24 Hypertensive diseases cardiovascular disease Cardiovascular Disease
rs73158188 3618 0.000914 0.08293 1.08646575328361 257909 FINNGEN_R6_N14_CHRONKIDNEYDIS FINNGEN NA 2022-01-24 Chronic kidney disease urinary system disease Urinary System Disease
rs73158188 3618 0.00302 0.11026 1.11656834049066 227159 FINNGEN_R6_K11_DULC FINNGEN NA 2022-01-24 Duodenal ulcer gastrointestinal disease Gastrointestinal Disease
rs73158188 3618 4.5e-06 0.04607 1.0471477087311 260360 FINNGEN_R6_I9_HYPTENS FINNGEN NA 2022-01-24 Hypertension cardiovascular disease Cardiovascular Disease
rs73158188 3618 0.00161 0.03881 1.03957294602493 260405 FINNGEN_R6_N14_RENALTUB FINNGEN NA 2022-01-24 Renal tubulo-intestitial diseases urinary system disease Urinary System Disease
rs73158188 3618 0.00345 0.07286 1.0755799451812 197996 FINNGEN_R6_I9_HYPTENSHR FINNGEN NA 2022-01-24 Hypertensive heart and/or renal disease cardiovascular disease Cardiovascular Disease
rs73158188 3618 2e-10 0.00630926 1.00632920530552 484598 GCST90038595 GCST PMID:33959723 2021-04-08 Cardiovascular disease cardiovascular disease Cardiovascular Disease
rs73158188 3618 7.6e-08 0.00145914 1.00146020506273 484598 GCST90038687 GCST PMID:33959723 2021-04-08 Gout musculoskeletal or connective tissue disease Musculoskeletal Or Connective Tissue Disease
rs73158188 3618 0.00447 -0.31449 0.730161161520114 253585 FINNGEN_R6_M13_NECROVASCNAS FINNGEN NA 2022-01-24 Other specified/unspecified necrotizing vasculopathies cardiovascular disease Cardiovascular Disease
rs73158188 3618 0.000682 0.06987 1.07236876425295 260405 FINNGEN_R6_N14_RENFAIL FINNGEN NA 2022-01-24 Renal failure urinary system disease Urinary System Disease
rs73158188 3618 0.00247 -0.07673 0.926139877618692 196542 FINNGEN_R6_DM_KETOACIDOSIS FINNGEN NA 2022-01-24 Diabetic ketoacidosis pancreas disease Pancreas Disease
rs73158188 3618 0.00173 0.24324 1.27537467731316 244991 FINNGEN_R6_G6_SPINOTH FINNGEN NA 2022-01-24 Other diseases of spinal cord nervous system disease Nervous System Disease
rs4374942 3618 0.00231 -0.08335 0.920029080683529 260405 FINNGEN_R6_I9_PULMHEART FINNGEN NA 2022-01-24 "Pulmonary heart disease, diseases of pulmonary circulation" cardiovascular disease Cardiovascular Disease
rs4374942 3618 0.00075 0.0673804468532088 1.06970236566905 471717 GCST011364 GCST PMID:33532862 2021-02-03 Myocardial infarction cardiovascular disease Cardiovascular Disease
rs4374942 3618 0.00217 -0.08804 0.915724247020856 260405 FINNGEN_R6_FG_PULMHEART FINNGEN NA 2022-01-24 Pulmonary heart disease cardiovascular disease Cardiovascular Disease
rs4374942 3618 0.00456 -0.2432 0.784114675153187 260272 FINNGEN_R6_K11_HYPO_ONLY_INCLAVO FINNGEN NA 2022-01-24 "Tooth agenesis EXCLUDE clefts and syndromes , including avohilmo" gastrointestinal disease Gastrointestinal Disease
rs4374942 3618 0.001837 0.01371 NA 357957 GCST006475 GCST PMID:29942085 2018-06-25 Depressed affect nervous system disease Nervous System Disease
rs4374942 3618 0.00207 0.0461 1.04717912363358 255750 FINNGEN_R6_CHOLELITH_BROAD FINNGEN NA 2022-01-24 "Cholelithiasis, broad definition with cholecystitis" gastrointestinal disease Gastrointestinal Disease
rs4374942 3618 0.00214 -0.08822 0.915559431490235 259901 FINNGEN_R6_I9_PULMEMB FINNGEN NA 2022-01-24 Pulmonary embolism cardiovascular disease Cardiovascular Disease
rs4374942 3618 0.00413 -0.27612 0.758721878672785 260405 FINNGEN_R6_K11_HYPODONTIA_ANODONTIA FINNGEN NA 2022-01-24 Hypodontia gastrointestinal disease Gastrointestinal Disease
rs4374942 3618 0.000959 0.0322 1.03272402945791 296525 GCST005194 GCST PMID:29212778 2017-12-06 Coronary artery disease cardiovascular disease Cardiovascular Disease
rs4374942 3618 0.000995 0.24441 1.27686773895636 249435 FINNGEN_R6_H7_HERPESKERATITIS FINNGEN NA 2022-01-24 Herpesviral keratitis and keratoconjunctivitis infectious disease Infectious Disease
rs4374942 3618 9.79e-05 0.0497744415142807 1.051034 639221 GCST011365 GCST PMID:33532862 2021-02-03 Myocardial infarction cardiovascular disease Cardiovascular Disease
rs4374942 3618 0.00487 0.03829 1.0390325086189 260405 FINNGEN_R6_K11_GALLBILPANC FINNGEN NA 2022-01-24 "Disorders of gallbladder, biliary tract and pancreas" pancreas disease Pancreas Disease
rs4374942 3618 0.00401 0.0531 1.05453509335619 239579 FINNGEN_R6_ST19_FRACT_LOWER_LEG_INCLU_ANKLE FINNGEN NA 2022-01-24 "Fracture of lower leg, including ankle" musculoskeletal or connective tissue disease Musculoskeletal Or Connective Tissue Disease
rs4374942 3618 0.00462 -0.15039 0.860372365762585 259694 FINNGEN_R6_G6_MYOPOTHUNS FINNGEN NA 2022-01-24 Other and unspecified myopathies musculoskeletal or connective tissue disease Musculoskeletal Or Connective Tissue Disease
rs4374942 3618 0.00295 -0.3185 0.72723907795558 260318 FINNGEN_R6_K11_HYPODONTIA FINNGEN NA 2022-01-24 Hypodontia gastrointestinal disease Gastrointestinal Disease
rs4374942 3618 0.000667 -0.46259 0.629650736395172 257672 FINNGEN_R6_J10_ARDS FINNGEN NA 2022-01-24 Adult respiratory distress syndrome respiratory or thoracic disease Respiratory Or Thoracic Disease
rs4374942 3618 0.0025 0.0390064 1.03977713820255 547261 GCST005195 GCST PMID:29212778 2017-12-06 Coronary artery disease cardiovascular disease Cardiovascular Disease
rs4374942 3618 0.00339 0.04458 1.0455886204543 254733 FINNGEN_R6_K11_CHOLELITH FINNGEN NA 2022-01-24 Cholelithiasis gastrointestinal disease Gastrointestinal Disease
rs2936502 3618 0.00306 -0.03353 0.967025900019236 244792 FINNGEN_R6_J10_ASTHMACOPDKELA FINNGEN NA 2022-01-24 Asthma/COPD (KELA code 203) respiratory or thoracic disease Respiratory Or Thoracic Disease
rs2936502 3618 0.00362 -0.02663 0.973721451818496 260405 FINNGEN_R6_J10_LOWCHRON FINNGEN NA 2022-01-24 Chronic lower respiratory diseases respiratory or thoracic disease Respiratory Or Thoracic Disease
rs2936502 3618 0.00335 -0.08757 0.916154738574546 257194 FINNGEN_R6_G6_XTRAPYROTH FINNGEN NA 2022-01-24 Other extrapyramidal and movement disorders+ in other diseases nervous system disease Nervous System Disease
rs2936502 3618 0.00314 0.09805 1.10301793462649 233411 FINNGEN_R6_G6_BELLPA FINNGEN NA 2022-01-24 Bell's palsy nervous system disease Nervous System Disease
rs2936502 3618 0.00489 -0.02243 0.977819682175486 260405 FINNGEN_R6_K11_PULP_PERIAPICAL_INCLAVO FINNGEN NA 2022-01-24 "Diseases of pulp and periapical tissues, including avohilmo" gastrointestinal disease Gastrointestinal Disease
rs4841133 3618 0.000575 -0.07138 0.931108003851615 260405 FINNGEN_R6_I9_VTE FINNGEN NA 2022-01-24 Venous thromboembolism cardiovascular disease Cardiovascular Disease
rs4841133 3618 0.0014 -0.11444 0.891865448739724 254358 FINNGEN_R6_L12_FOLLICULARCYST FINNGEN NA 2022-01-24 Follicular cysts of skin and subcutaneous tissue integumentary system disease Integumentary System Disease
rs4841133 3618 0.0015 -0.01 0.990049833749168 43363 GCST90016623 GCST PMID:33686288 2021-03-08 Schizophrenia vs obsessive compulsive disorder (ordinary least squares (OLS)) nervous system disease Nervous System Disease
rs4841133 3618 0.00214 -0.38446 0.680818178775701 260405 FINNGEN_R6_AB1_SCHISTOSOMIASIS FINNGEN NA 2022-01-24 Schistosomiasis [bilharziasis] infectious disease Infectious Disease
rs4841133 3618 0.003724 0.01242 NA 357957 GCST006475 GCST PMID:29942085 2018-06-25 Depressed affect nervous system disease Nervous System Disease
rs4841133 3618 0.0001218 -0.0521 0.949233938702691 659316 GCST006867 GCST PMID:30054458 2018-07-27 Type 2 diabetes pancreas disease Pancreas Disease
rs4841133 3618 0.00306 0.04856 1.04975835543212 251596 FINNGEN_R6_E4_LIPOPROT FINNGEN NA 2022-01-24 Disorders of lipoprotein metabolism and other lipidaemias genetic, familial or congenital disease Genetic, Familial Or Congenital Disease
rs4841133 3618 0.00472 0.05531 1.05686819303807 244540 FINNGEN_R6_E4_HYPERCHOL FINNGEN NA 2022-01-24 Pure hypercholesterolaemia genetic, familial or congenital disease Genetic, Familial Or Congenital Disease
rs4841133 3618 4.48e-05 -0.08969 0.914214547857594 260405 FINNGEN_R6_L12_DISORDSKINAPPENDIX FINNGEN NA 2022-01-24 Disorders of skin appendages integumentary system disease Integumentary System Disease
rs4841133 3618 0.000817 -0.082747 0.920584025518234 520580 GCST90014023 GCST PMID:34012112 2021-05-19 Type 1 diabetes pancreas disease Pancreas Disease
rs4841133 3618 0.00419 0.18235 1.20003413233267 216273 FINNGEN_R6_E4_DM2NEU FINNGEN NA 2022-01-24 Type 2 diabetes with neurological complications urinary system disease Urinary System Disease
rs4841133 3618 0.0048 -0.17152 0.842383420183143 260405 FINNGEN_R6_NAFLD FINNGEN NA 2022-01-24 Nonalcoholic fatty liver disease gastrointestinal disease Gastrointestinal Disease
rs4841133 3618 0.00392 0.2097 1.23330801204872 161817 FINNGEN_R6_ST19_DIFFU_BRAIN_INJURY FINNGEN NA 2022-01-24 Diffuse brain injury nervous system disease Nervous System Disease
rs4841133 3618 0.0033 -0.00156263 0.998438590270565 484598 GCST90038607 GCST PMID:33959723 2021-04-08 Venous thromboembolism cardiovascular disease Cardiovascular Disease
rs4841133 3618 7.19e-05 -0.05365 0.947763765776061 249334 FINNGEN_R6_DM_OTHER_WIDE FINNGEN NA 2022-01-24 "Other diabetes, wide definition" pancreas disease Pancreas Disease
rs4841133 3618 0.00489 -0.08091 0.922276692611835 209654 FINNGEN_R6_R18_OEDEMA_NOT_ELSEW_CLASSIFIED FINNGEN NA 2022-01-24 "Oedema, not elsewhere classified" integumentary system disease Integumentary System Disease
rs4841133 3618 0.00435 -0.27153 0.762212416752537 224046 FINNGEN_R6_J10_PNEUMONONBACT FINNGEN NA 2022-01-24 "Pneumonia due to other infectious organisms, not elsewhere classified" infectious disease Infectious Disease
rs4841133 3618 0.00035 -0.00265024 0.997353268785636 484598 GCST90038633 GCST PMID:33959723 2021-04-08 Diabetes pancreas disease Pancreas Disease
rs4841133 3618 4.86e-05 -0.05256 0.948797391504442 260405 FINNGEN_R6_E4_DIABETES FINNGEN NA 2022-01-24 Diabetes mellitus pancreas disease Pancreas Disease
rs4841133 3618 0.000127 -0.05429 0.947157391026582 249793 FINNGEN_R6_KELA_DIAB_INSUL_EXMORE FINNGEN NA 2022-01-24 "Diabetes, insuline treatment (Kela reimbursement) (more control exclusions)" pancreas disease Pancreas Disease
rs4841133 3618 1.93e-05 -0.05486 0.946617665150185 260405 FINNGEN_R6_DIABETES_FG FINNGEN NA 2022-01-24 "Diabetes, varying definitions" pancreas disease Pancreas Disease
rs4841133 3618 0.00098 -0.40246 0.668673085314641 260405 FINNGEN_R6_AB1_HELMINTIASES FINNGEN NA 2022-01-24 Helminthiases infectious disease Infectious Disease
rs4841133 3618 0.00032 -0.0095 0.9905449824429 93491 GCST90016622 GCST PMID:33686288 2021-03-08 Schizophrenia vs major depressive disorder (ordinary least squares (OLS)) nervous system disease Nervous System Disease
rs4841133 3618 0.000913 -0.12765 0.880161381724652 256865 FINNGEN_R6_K11_DISLIVOTH FINNGEN NA 2022-01-24 Other diseases of liver gastrointestinal disease Gastrointestinal Disease
rs4841133 3618 0.00319 -0.04801 0.953124255787291 260405 FINNGEN_R6_I9_CEREBVASC FINNGEN NA 2022-01-24 Cerebrovascular diseases cardiovascular disease Cardiovascular Disease
rs4841133 3618 0.00331 -0.15858 0.853354692684711 230309 FINNGEN_R6_F5_MOODOTH FINNGEN NA 2022-01-24 Other and unspecidied mood [affective] disorders nervous system disease Nervous System Disease
rs76120024 3618 0.00211 -0.02058 0.979630322913784 260405 FINNGEN_R6_M13_MUSCULOSKELETAL FINNGEN NA 2022-01-24 Diseases of the musculoskeletal system and connective tissue musculoskeletal or connective tissue disease Musculoskeletal Or Connective Tissue Disease
rs76120024 3618 0.00103 -0.02923 0.971193064371773 260405 FINNGEN_R6_J10_LOWCHRON FINNGEN NA 2022-01-24 Chronic lower respiratory diseases respiratory or thoracic disease Respiratory Or Thoracic Disease
rs76120024 3618 0.00297 0.05239 1.05378663917259 259644 FINNGEN_R6_D3_ANAEMIANAS FINNGEN NA 2022-01-24 Other and unspecified anaemias hematologic disease Hematologic Disease
rs76120024 3618 0.00173 -0.03087 0.969601613092949 260405 FINNGEN_R6_I9_DISVEINLYMPH FINNGEN NA 2022-01-24 "Diseases of veins, lymphatic vessels and lymph nodes, not elsewhere classified" cardiovascular disease Cardiovascular Disease
rs76120024 3618 0.0042 0.00242643 1.00242937616368 484598 GCST90038604 GCST PMID:33959723 2021-04-08 Hypertension cardiovascular disease Cardiovascular Disease
rs76120024 3618 0.00321 -0.04814 0.953000357687589 260405 FINNGEN_R6_ABDOM_HERNIA FINNGEN NA 2022-01-24 Hernia of abodminal wall gastrointestinal disease Gastrointestinal Disease
rs76120024 3618 0.00423 0.19424 1.21438770103291 241660 FINNGEN_R6_H7_RETINANAS FINNGEN NA 2022-01-24 Other specified and unspecified retinal disorders disease of visual system Disease Of Visual System
rs76120024 3618 0.0043 0.000748749 1.00074902938251 484598 GCST90038687 GCST PMID:33959723 2021-04-08 Gout musculoskeletal or connective tissue disease Musculoskeletal Or Connective Tissue Disease
rs76120024 3618 0.000631 -0.04021 0.960587694554025 165842 FINNGEN_R6_FG_DISVEINLYMPH FINNGEN NA 2022-01-24 "Diseases of veins, lymphatic vessels and lymph nodes, not elsewhere classified (FINNGEN)" cardiovascular disease Cardiovascular Disease
rs76120024 3618 0.00168 0.10044 1.10565730027584 243506 FINNGEN_R6_H7_CHALAZION FINNGEN NA 2022-01-24 Chalazion infectious disease Infectious Disease
rs76120024 3618 0.00062 0.00245361 1.0024566225644 484598 GCST90038654 GCST PMID:33959723 2021-04-08 Joint disorder musculoskeletal or connective tissue disease Musculoskeletal Or Connective Tissue Disease
rs76120024 3618 0.00428 -0.14911 0.861474347508621 174203 FINNGEN_R6_M13_MONOARTHRITIS FINNGEN NA 2022-01-24 "Monoarthritis, not elsewhere classified" musculoskeletal or connective tissue disease Musculoskeletal Or Connective Tissue Disease
rs76120024 3618 4.7e-05 0.001823 1.0018246626747 484598 GCST90038633 GCST PMID:33959723 2021-04-08 Diabetes pancreas disease Pancreas Disease
rs76120024 3618 0.000402 0.12383 1.13182344465781 138112 FINNGEN_R6_O15_GESTAT_OEDEM_PREINUR FINNGEN NA 2022-01-24 Gestational [pregnancy-induced] oedema and proteinuria without hypertension pregnancy or perinatal disease Pregnancy Or Perinatal Disease
rs1858714 3618 0.00168 -0.20346 0.815902839783551 256417 FINNGEN_R6_ST19_FOREI_BODY_ALIME_TRACT FINNGEN NA 2022-01-24 Foreign body in alimentary tract gastrointestinal disease Gastrointestinal Disease
rs1858714 3618 0.00402 0.17497 1.19121047976192 260248 FINNGEN_R6_K11_CD_STRICT2 FINNGEN NA 2022-01-24 "Crohn disease (strict definition, require KELA, min 2 HDR)" gastrointestinal disease Gastrointestinal Disease
rs1858714 3618 0.000116 0.46472 1.59156848731534 259777 FINNGEN_R6_G6_HCCOMM FINNGEN NA 2022-01-24 Communicating hydrocephalus nervous system disease Nervous System Disease
rs1858714 3618 0.00436 0.06346 1.06551686427447 249745 FINNGEN_R6_H7_EYELIDDIS FINNGEN NA 2022-01-24 Other disorders of eyelid disease of visual system Disease Of Visual System
rs1858714 3618 0.00394 -0.32007 0.726098208420119 246904 FINNGEN_R6_L12_LOCALDCONNECTISSUEOTH FINNGEN NA 2022-01-24 Other localized connective tissue disorders musculoskeletal or connective tissue disease Musculoskeletal Or Connective Tissue Disease
rs1858714 3618 6.09e-06 -0.1285 0.879413562418416 147061 FINNGEN_R6_N14_ENDOMETRIOSIS_ASRM_STAGE3_4 FINNGEN NA 2022-01-24 "Endomtriosis ASRM stages 3,4" reproductive system or breast disease Reproductive System Or Breast Disease
rs1858714 3618 0.000423 -0.21863 0.803619002183497 260405 FINNGEN_R6_OPER_ARTIF_JOINT_REOP FINNGEN NA 2022-01-24 Artificial joint re-operation musculoskeletal or connective tissue disease Musculoskeletal Or Connective Tissue Disease
rs1858714 3618 0.000921 -0.2023 0.816849836229449 245513 FINNGEN_R6_G6_NEUROOTH FINNGEN NA 2022-01-24 Other disorders of nervous system nervous system disease Nervous System Disease
rs1858714 3618 0.00116 -0.07028 0.932132786182801 91622 FINNGEN_R6_N14_ENDOMETRIOSIS FINNGEN NA 2022-01-24 Endometriosis reproductive system or breast disease Reproductive System Or Breast Disease
rs1858714 3618 5.99e-05 -0.13031 0.877823263525102 85482 FINNGEN_R6_N14_ENDOMETRIOSIS_OVARY FINNGEN NA 2022-01-24 Endometriosis of ovary reproductive system or breast disease Reproductive System Or Breast Disease
rs1858714 3618 0.00396 0.1731 1.18898499763907 260275 FINNGEN_R6_K11_CD_STRICT FINNGEN NA 2022-01-24 "Crohn disease (strict definition, require KELA)" gastrointestinal disease Gastrointestinal Disease
rs1858714 3618 0.00112 -0.14503 0.864996342831204 85868 FINNGEN_R6_N14_ENDOMET_INFERT FINNGEN NA 2022-01-24 Endometriosis diagnosis and infertility diagnosis occurring together reproductive system or breast disease Reproductive System Or Breast Disease
rs1858714 3618 0.000514 -0.17174 0.842198116214886 256330 FINNGEN_R6_RHEUMA_SEROPOS_STRICT FINNGEN NA 2022-01-24 "Seropositive rheumatoid arthritis, strict definition" musculoskeletal or connective tissue disease Musculoskeletal Or Connective Tissue Disease
rs4921913 3618 0.000423 -0.03671 0.963955641954804 260405 FINNGEN_R6_E4_DIABETES FINNGEN NA 2022-01-24 Diabetes mellitus pancreas disease Pancreas Disease
rs4921913 3618 0.00328 -0.03355 0.96700655969464 249793 FINNGEN_R6_KELA_DIAB_INSUL_EXMORE FINNGEN NA 2022-01-24 "Diabetes, insuline treatment (Kela reimbursement) (more control exclusions)" pancreas disease Pancreas Disease
rs4921913 3618 0.000177 -0.03875 0.961991176880868 260405 FINNGEN_R6_DIABETES_FG FINNGEN NA 2022-01-24 "Diabetes, varying definitions" pancreas disease Pancreas Disease
rs4921913 3618 0.0011 -0.00238322 0.997619617614117 484598 GCST90038599 GCST PMID:33959723 2021-04-08 Diabetes or endocrine disease pancreas disease Pancreas Disease
rs4921913 3618 0.00079 -0.00174146 0.998260055461633 484598 GCST90038633 GCST PMID:33959723 2021-04-08 Diabetes pancreas disease Pancreas Disease
rs4921913 3618 4.8e-06 -0.0380504 0.962664421381681 547261 GCST005195 GCST PMID:29212778 2017-12-06 Coronary artery disease cardiovascular disease Cardiovascular Disease
rs4921913 3618 0.002419 -0.0261 0.974237660971301 659316 GCST006867 GCST PMID:30054458 2018-07-27 Type 2 diabetes pancreas disease Pancreas Disease
rs4921913 3618 0.000819846 -0.0953101798043249 0.909090909090909 25708 GCST000679 GCST PMID:20453842 2010-05-09 Rheumatoid arthritis musculoskeletal or connective tissue disease Musculoskeletal Or Connective Tissue Disease
rs4921913 3618 0.000775 -0.03855 0.96218359435735 260405 FINNGEN_R6_I9_IHD FINNGEN NA 2022-01-24 "Ischaemic heart disease, wide definition" cardiovascular disease Cardiovascular Disease
rs4921913 3618 0.00459 -0.03729 0.963396709788467 251596 FINNGEN_R6_E4_LIPOPROT FINNGEN NA 2022-01-24 Disorders of lipoprotein metabolism and other lipidaemias genetic, familial or congenital disease Genetic, Familial Or Congenital Disease
rs4921913 3618 0.00446 -0.04613 0.954917814805385 238338 FINNGEN_R6_I9_MI FINNGEN NA 2022-01-24 Myocardial infarction cardiovascular disease Cardiovascular Disease
rs4921913 3618 0.00241 -0.04766 0.953457907662488 244540 FINNGEN_R6_E4_HYPERCHOL FINNGEN NA 2022-01-24 Pure hypercholesterolaemia genetic, familial or congenital disease Genetic, Familial Or Congenital Disease
rs4921913 3618 0.00237 0.16521 1.17964081727376 199250 FINNGEN_R6_KRA_PSY_HYPERKIN_EXMORE FINNGEN NA 2022-01-24 Hyperkinetic disorders (more control exclusions) nervous system disease Nervous System Disease
rs4921913 3618 0.0039 -0.00292155 0.997082713574109 484598 GCST90038604 GCST PMID:33959723 2021-04-08 Hypertension cardiovascular disease Cardiovascular Disease
rs4921913 3618 0.00394 -0.14653 0.863699820951465 253745 FINNGEN_R6_L12_URTICA_DERTMATOG FINNGEN NA 2022-01-24 Dermatographic urticaria integumentary system disease Integumentary System Disease
rs4921913 3618 0.00041 -0.0454253536680372 0.955590931267585 471717 GCST011364 GCST PMID:33532862 2021-02-03 Myocardial infarction cardiovascular disease Cardiovascular Disease
rs4921913 3618 3.3e-06 -0.0414263437691461 0.95942 639221 GCST011365 GCST PMID:33532862 2021-02-03 Myocardial infarction cardiovascular disease Cardiovascular Disease
rs4921913 3618 0.00479 0.20963 1.23322168350941 259968 FINNGEN_R6_L12_BULLOTH FINNGEN NA 2022-01-24 Other bullous disorders integumentary system disease Integumentary System Disease
rs4921913 3618 2.6e-07 -0.00544542 0.994569379424276 484598 GCST90038595 GCST PMID:33959723 2021-04-08 Cardiovascular disease cardiovascular disease Cardiovascular Disease
rs4921913 3618 1.665e-06 -0.0346 0.965991735682804 296525 GCST005194 GCST PMID:29212778 2017-12-06 Coronary artery disease cardiovascular disease Cardiovascular Disease
rs4921913 3618 1.12e-05 -0.0742112 0.928475579089995 86995 GCST000998 GCST PMID:21378990 2011-03-06 Coronary heart disease cardiovascular disease Cardiovascular Disease
rs4921913 3618 0.000472 -0.03804 0.962674433143724 249334 FINNGEN_R6_DM_OTHER_WIDE FINNGEN NA 2022-01-24 "Other diabetes, wide definition" pancreas disease Pancreas Disease
rs4921913 3618 0.0008674 -0.0265 0.973848043835535 1030836 GCST006414 GCST PMID:30061737 2018-07-30 Atrial fibrillation cardiovascular disease Cardiovascular Disease
rs4921913 3618 0.00189 -0.03588 0.964756057264029 260405 FINNGEN_R6_I9_ISCHHEART FINNGEN NA 2022-01-24 Ischemic heart diseases cardiovascular disease Cardiovascular Disease
rs4921913 3618 0.00448 -0.07291 0.929684497865491 198560 FINNGEN_R6_M13_ENTESOPATHYLOW FINNGEN NA 2022-01-24 "Enthesopathies of lower limb, excluding foot" musculoskeletal or connective tissue disease Musculoskeletal Or Connective Tissue Disease
rs4921913 3618 0.000411 -0.27172 0.762067610150417 245364 FINNGEN_R6_I9_ARTEMBTHRNAS FINNGEN NA 2022-01-24 Other arterial embolism and thrombosis cardiovascular disease Cardiovascular Disease
rs4921913 3618 0.000793 -0.0438 0.957145367404896 251149 FINNGEN_R6_I9_CORATHER FINNGEN NA 2022-01-24 Coronary atherosclerosis cardiovascular disease Cardiovascular Disease
rs4921913 3618 0.000595 -0.03048 0.969979831469845 260405 FINNGEN_R6_RHEUMA_ENDPOINTS FINNGEN NA 2022-01-24 Finngen Rheumatological endpoints musculoskeletal or connective tissue disease Musculoskeletal Or Connective Tissue Disease
rs4921913 3618 0.0048 -0.00172528 0.998276207439999 484598 GCST90038605 GCST PMID:33959723 2021-04-08 Cardiac problem cardiovascular disease Cardiovascular Disease
rs328 3618 0.00138 -0.09667 0.907855549037157 253298 FINNGEN_R6_I9_ATHSCLE FINNGEN NA 2022-01-24 "Atherosclerosis, excluding cerebral, coronary and PAD" cardiovascular disease Cardiovascular Disease
rs328 3618 0.000996 0.10521 1.11094388407676 210292 FINNGEN_R6_RHEU_ARTHRITIS_OTH FINNGEN NA 2022-01-24 Other arthritis (FG) musculoskeletal or connective tissue disease Musculoskeletal Or Connective Tissue Disease
rs328 3618 0.00037 -0.0634777856107931 0.938494967161571 471717 GCST011364 GCST PMID:33532862 2021-02-03 Myocardial infarction cardiovascular disease Cardiovascular Disease
rs328 3618 5.88e-07 -0.0631964887327057 0.938759 639221 GCST011365 GCST PMID:33532862 2021-02-03 Myocardial infarction cardiovascular disease Cardiovascular Disease
rs328 3618 0.00352 -0.05109 0.950193149300592 260405 FINNGEN_R6_I9_IHD FINNGEN NA 2022-01-24 "Ischaemic heart disease, wide definition" cardiovascular disease Cardiovascular Disease
rs328 3618 0.0047 -0.42886 0.651251097952783 141874 FINNGEN_R6_O15_BREAST_LACT_OTHER_DIS FINNGEN NA 2022-01-24 Other disorders of breast and lactation associated with childbirth reproductive system or breast disease Reproductive System Or Breast Disease
rs328 3618 8.05e-06 -0.08973 0.914177980007041 251596 FINNGEN_R6_E4_LIPOPROT FINNGEN NA 2022-01-24 Disorders of lipoprotein metabolism and other lipidaemias genetic, familial or congenital disease Genetic, Familial Or Congenital Disease
rs328 3618 0.00496 0.05729 1.0589628651013 192589 FINNGEN_R6_M13_POLYARTHROPATHIES FINNGEN NA 2022-01-24 Polyarthropathies musculoskeletal or connective tissue disease Musculoskeletal Or Connective Tissue Disease
rs328 3618 0.00439 -0.08222 0.921069301158582 253928 FINNGEN_R6_I9_PAD FINNGEN NA 2022-01-24 Peripheral artery disease cardiovascular disease Cardiovascular Disease
rs328 3618 0.00273 -0.06164 0.940221305542054 260405 FINNGEN_R6_I9_CHD FINNGEN NA 2022-01-24 Major coronary heart disease event cardiovascular disease Cardiovascular Disease
rs328 3618 0.00364 0.10094 1.10621026715618 178912 FINNGEN_R6_M13_ARTHRITISNAS FINNGEN NA 2022-01-24 Ohter specific/unspecified arthritis musculoskeletal or connective tissue disease Musculoskeletal Or Connective Tissue Disease
rs328 3618 0.00118 0.32181 1.37962262275516 174057 FINNGEN_R6_M13_POLYARTHRITIS FINNGEN NA 2022-01-24 "Polyarthritis, unspecified" musculoskeletal or connective tissue disease Musculoskeletal Or Connective Tissue Disease
rs328 3618 1.3e-06 -0.00719708 0.992828756959551 484598 GCST90038595 GCST PMID:33959723 2021-04-08 Cardiovascular disease cardiovascular disease Cardiovascular Disease
rs328 3618 9.015e-09 -0.0543 0.947147919500029 296525 GCST005194 GCST PMID:29212778 2017-12-06 Coronary artery disease cardiovascular disease Cardiovascular Disease
rs328 3618 0.0002341 -0.0880863 0.915681849969718 86995 GCST000998 GCST PMID:21378990 2011-03-06 Coronary heart disease cardiovascular disease Cardiovascular Disease
rs328 3618 0.0041 0.05697 1.05862405119758 213627 FINNGEN_R6_C_STROKE FINNGEN NA 2022-01-24 STROKE cardiovascular disease Cardiovascular Disease
rs328 3618 0.00308 0.33135 1.39284720352749 258945 FINNGEN_R6_N14_DISIMPAIRRENTUB FINNGEN NA 2022-01-24 Disorders resulting from impaired renal tubular function urinary system disease Urinary System Disease
rs328 3618 0.004026825 -0.1176161 0.889037288525258 15283 GCST003566 GCST PMID:27386562 2016-06-17 Multiple sclerosis immune system disease Immune System Disease
rs328 3618 0.00308 -0.28563 0.751540634545055 232113 FINNGEN_R6_E4_HYPERLIPMIX FINNGEN NA 2022-01-24 Mixed hyperlipidaemia endocrine system disease Endocrine System Disease
rs328 3618 0.0014 -0.00222645 0.997776026701376 484598 GCST90038633 GCST PMID:33959723 2021-04-08 Diabetes pancreas disease Pancreas Disease
rs328 3618 9.2e-07 -0.0565825 0.944988519726267 547261 GCST005195 GCST PMID:29212778 2017-12-06 Coronary artery disease cardiovascular disease Cardiovascular Disease
rs328 3618 1.889e-06 -0.0614 0.940446985735924 659316 GCST006867 GCST PMID:30054458 2018-07-27 Type 2 diabetes pancreas disease Pancreas Disease
rs328 3618 2.327e-07 -0.0477 0.953419770108938 298957 GCST007518 GCST PMID:29632382 2018-04-09 Type 2 diabetes (adjusted for BMI) pancreas disease Pancreas Disease
rs328 3618 3.038e-06 -0.0514 0.949898635076372 298957 GCST007517 GCST PMID:29632382 2018-04-09 Type 2 diabetes pancreas disease Pancreas Disease
rs328 3618 0.00285 -0.05259 0.948768928009651 260405 FINNGEN_R6_I9_ISCHHEART FINNGEN NA 2022-01-24 Ischemic heart diseases cardiovascular disease Cardiovascular Disease
rs328 3618 0.000891 -0.06626 0.935887501905384 251149 FINNGEN_R6_I9_CORATHER FINNGEN NA 2022-01-24 Coronary atherosclerosis cardiovascular disease Cardiovascular Disease
rs328 3618 0.0041 -0.09273 0.911439555757213 199229 FINNGEN_R6_DM_PERIPHATHERO FINNGEN NA 2022-01-24 Peripheral atherosclerosis cardiovascular disease Cardiovascular Disease
rs328 3618 0.00478 -0.43022 0.650365998463643 260405 FINNGEN_R6_AB1_SCHISTOSOMIASIS FINNGEN NA 2022-01-24 Schistosomiasis [bilharziasis] infectious disease Infectious Disease
rs328 3618 1.1e-05 -0.00380351 0.996203714182175 484598 GCST90038605 GCST PMID:33959723 2021-04-08 Cardiac problem cardiovascular disease Cardiovascular Disease
rs13277838 3618 0.00113 0.04603 1.04710582366045 252722 FINNGEN_R6_H8_HL_SEN_NAS FINNGEN NA 2022-01-24 Sensorineural hearing loss nervous system disease Nervous System Disease
rs13277838 3618 0.000688 0.10383 1.10941183887106 258749 FINNGEN_R6_POLLENALLERG FINNGEN NA 2022-01-24 Pollen allergy respiratory or thoracic disease Respiratory Or Thoracic Disease
rs13277838 3618 0.00289 -0.36166 0.696519144096519 173626 FINNGEN_R6_M13_CRYSTALARTH FINNGEN NA 2022-01-24 Other crystal arthropathies musculoskeletal or connective tissue disease Musculoskeletal Or Connective Tissue Disease
rs13277838 3618 0.00262 -0.06085 0.940964373846767 92512 FINNGEN_R6_N14_FEMGENPROL FINNGEN NA 2022-01-24 Female genital prolapse reproductive system or breast disease Reproductive System Or Breast Disease
rs13277838 3618 0.0015 -0.09887 0.905860462229449 259835 FINNGEN_R6_G6_POLYOTHUNS FINNGEN NA 2022-01-24 "Other and unspecified polyneuropathies, also in other diseases" nervous system disease Nervous System Disease
rs13277838 3618 0.000304 -0.42913 0.651075283892302 81819 FINNGEN_R6_N14_ENDOMETRIOSIS_INTESTINE FINNGEN NA 2022-01-24 Endometriosis of intestine reproductive system or breast disease Reproductive System Or Breast Disease
rs13277838 3618 0.00461 -0.09374 0.910519466529174 256865 FINNGEN_R6_K11_DISLIVOTH FINNGEN NA 2022-01-24 Other diseases of liver gastrointestinal disease Gastrointestinal Disease
rs13277838 3618 0.00145 -0.06344 0.938530429437109 91622 FINNGEN_R6_N14_ENDOMETRIOSIS FINNGEN NA 2022-01-24 Endometriosis reproductive system or breast disease Reproductive System Or Breast Disease
rs13277838 3618 0.00489 -0.16989 0.843757624830569 198566 FINNGEN_R6_M13_BICIPITALTEND FINNGEN NA 2022-01-24 Bicipital tendinitis musculoskeletal or connective tissue disease Musculoskeletal Or Connective Tissue Disease
rs13277838 3618 0.00226 -0.22678 0.797096124149141 255231 FINNGEN_R6_H8_EXTDISNAS FINNGEN NA 2022-01-24 Other specified disorders of external ear disease of ear Disease Of Ear
rs13277838 3618 0.00354 -0.05819 0.943470670978588 116162 FINNGEN_R6_Z21_SUPERV_HIGH_R_PREGNAC FINNGEN NA 2022-01-24 Supervision of high-risk pregnancy reproductive system or breast disease Reproductive System Or Breast Disease
rs13277838 3618 0.004 -0.07508 0.927669269818347 252521 FINNGEN_R6_L12_ABSCESS_CUT FINNGEN NA 2022-01-24 "Cutaneous abscess, furuncle and carbuncle" infectious disease Infectious Disease
rs13277838 3618 0.00416 -0.07943 0.923642672692823 239229 FINNGEN_R6_STILL_ADULT FINNGEN NA 2022-01-24 Adult-onset Still disease musculoskeletal or connective tissue disease Musculoskeletal Or Connective Tissue Disease
rs13277838 3618 0.000882 -0.24489 0.782790640476611 222556 FINNGEN_R6_E4_GOITREDIFF FINNGEN NA 2022-01-24 Nontoxic diffuse goitre endocrine system disease Endocrine System Disease
rs13277838 3618 0.00117885121389248 -0.00941535156550582 NA 330759 GCST90012115 GCST PMID:32986727 2020-09-28 Age-related hearing impairment (MTAG) nervous system disease Nervous System Disease
rs13277838 3618 0.00222 -0.0626 0.939319126204103 260405 FINNGEN_R6_M13_RHEUMA_INCLAVO FINNGEN NA 2022-01-24 "Rheumatoid arthritis , including avohilmo" musculoskeletal or connective tissue disease Musculoskeletal Or Connective Tissue Disease
rs13277838 3618 0.00302 -0.3603 0.697467054565505 204009 FINNGEN_R6_RHEUMA_CHRYSTAL FINNGEN NA 2022-01-24 "Chrystal arthropathies, rheuma endpoint" musculoskeletal or connective tissue disease Musculoskeletal Or Connective Tissue Disease
rs13277838 3618 0.00476 -0.39889 0.671064514390237 249293 FINNGEN_R6_M13_OSTEOMALACIA FINNGEN NA 2022-01-24 Osteomalacia musculoskeletal or connective tissue disease Musculoskeletal Or Connective Tissue Disease
rs13277838 3618 0.000988 0.04492 1.04594418102712 254382 FINNGEN_R6_H8_CONSENHEARINGLOSS FINNGEN NA 2022-01-24 Conductive and sensorineural hearing loss nervous system disease Nervous System Disease
rs13277838 3618 0.00229 -0.46035 0.631062734892611 260328 FINNGEN_R6_CHONDRO_OTH FINNGEN NA 2022-01-24 Other chondrocalcinosis musculoskeletal or connective tissue disease Musculoskeletal Or Connective Tissue Disease
rs4871844 3618 4e-05 -0.000939038 0.999061402758209 484598 GCST90038685 GCST PMID:33959723 2021-04-08 Rheumatoid arthritis musculoskeletal or connective tissue disease Musculoskeletal Or Connective Tissue Disease
rs4871844 3618 0.00224 0.26565 1.30427848132209 249104 FINNGEN_R6_F5_PERSBEHORG FINNGEN NA 2022-01-24 "Personality and behavioural disorders due to brain disease, damage and dysfunction" nervous system disease Nervous System Disease
rs4871844 3618 0.000183 -0.0157 0.98442260254146 944133 GCST90014033 GCST PMID:33888516 2021-04-22 Haemorrhoidal disease cardiovascular disease Cardiovascular Disease
rs4871844 3618 0.0011 -0.00147725 0.998523840596687 484598 GCST90038633 GCST PMID:33959723 2021-04-08 Diabetes pancreas disease Pancreas Disease
rs4871844 3618 0.003978 -0.0302 0.970251463849415 796661 GCST90027161 GCST PMID:34454985 2021-08-26 Atopic dermatitis integumentary system disease Integumentary System Disease
rs4871844 3618 0.00411 0.08904 1.09312438042706 260405 FINNGEN_R6_K11_EROSION_INCLAVO FINNGEN NA 2022-01-24 "Erosion of teeth, including avohilmo" gastrointestinal disease Gastrointestinal Disease
rs4871844 3618 0.00309 0.31204 1.36620934031014 260405 FINNGEN_R6_RESP_ILL_DIS_CLASS_ELSEWHERE FINNGEN NA 2022-01-24 Respiratory disorders in diseases classified elsewhere respiratory or thoracic disease Respiratory Or Thoracic Disease
rs4871844 3618 0.00178 -0.35577 0.700633747466828 251157 FINNGEN_R6_E4_DIABINSIPIDUS FINNGEN NA 2022-01-24 Diabetes insipidus urinary system disease Urinary System Disease
rs4871844 3618 0.000409 0.42377 1.52771018003162 249293 FINNGEN_R6_M13_OSTEOMALACIA FINNGEN NA 2022-01-24 Osteomalacia musculoskeletal or connective tissue disease Musculoskeletal Or Connective Tissue Disease
rs4871844 3618 0.00413 0.44585 1.56181717638596 256739 FINNGEN_R6_D3_NEFELOF FINNGEN NA 2022-01-24 Nezelof syndrome immune system disease Immune System Disease
rs4871844 3618 0.00282 0.15953 1.17295945047642 241991 FINNGEN_R6_I9_ANEUR FINNGEN NA 2022-01-24 Endovascular or surgical operations to intracerebral aneurysms cardiovascular disease Cardiovascular Disease
rs4871844 3618 0.00473 -0.28613 0.751164958154707 252162 FINNGEN_R6_AB1_MEASLES FINNGEN NA 2022-01-24 Measles infectious disease Infectious Disease
rs2737325 3618 0.00304 0.03334 1.03390200617064 244792 FINNGEN_R6_J10_ASTHMACOPDKELA FINNGEN NA 2022-01-24 Asthma/COPD (KELA code 203) respiratory or thoracic disease Respiratory Or Thoracic Disease
rs2737325 3618 0.00412 0.23992 1.27114745445727 258303 FINNGEN_R6_J10_ASBESTPNEUMOC FINNGEN NA 2022-01-24 Pneumoconiosis due to asbestos and other mineral fibres respiratory or thoracic disease Respiratory Or Thoracic Disease
rs2737325 3618 0.000380047184456 0.0386659111235 1.03942316591818 127265 GCST009722 GCST PMID:31959993 2020-01-20 Glaucoma (multi-trait analysis) disease of visual system Disease Of Visual System
rs2737325 3618 0.00095 0.000720035 1.00072029428743 484598 GCST90038648 GCST PMID:33959723 2021-04-08 Glaucoma disease of visual system Disease Of Visual System
rs2737325 3618 0.00193 0.03177 1.03228005358689 260213 FINNGEN_R6_AB1_BACTINF_NOS FINNGEN NA 2022-01-24 "Bacterial infection, other or unspecified" infectious disease Infectious Disease
rs2737325 3618 0.00426 0.4366 1.54743697845349 250722 FINNGEN_R6_H7_SEVVISIMPMONOC FINNGEN NA 2022-01-24 "Severe visual impairment, monocular" disease of visual system Disease Of Visual System
rs2737325 3618 0.0038 0.00120434 1.00120506550864 484598 GCST90038640 GCST PMID:33959723 2021-04-08 Eye or eyelid problem disease of visual system Disease Of Visual System
rs2737325 3618 0.00118 0.03317 1.03372625776863 260405 FINNGEN_R6_AB1_OTHER_BACTERIAL FINNGEN NA 2022-01-24 Other bacterial diseases infectious disease Infectious Disease
rs2737325 3618 0.0035 0.04764 1.04879302186665 232893 FINNGEN_R6_J10_PNEUMOBACTEROTH FINNGEN NA 2022-01-24 "Bacterial pneumonia, not elsewhere classified" infectious disease Infectious Disease
rs2737325 3618 0.000718 0.46518 1.59230077723328 260405 FINNGEN_R6_OSTEON_DRUGS FINNGEN NA 2022-01-24 Osteonecrosis due to drugs musculoskeletal or connective tissue disease Musculoskeletal Or Connective Tissue Disease
rs2737325 3618 0.00207 -0.14639 0.863820747391051 250719 FINNGEN_R6_ULCEROTH FINNGEN NA 2022-01-24 Other ulcerative colitis gastrointestinal disease Gastrointestinal Disease
rs2737325 3618 0.0014 -0.00309929 0.996905507841338 484598 GCST90038595 GCST PMID:33959723 2021-04-08 Cardiovascular disease cardiovascular disease Cardiovascular Disease
rs2737325 3618 0.000837 0.31112 1.36495300571958 217276 FINNGEN_R6_J10_EPIGLOTTITIS FINNGEN NA 2022-01-24 Acute epiglottitis respiratory or thoracic disease Respiratory Or Thoracic Disease
rs2737325 3618 0.0035 -0.0098 0.990247863518235 23918 GCST90016598 GCST PMID:33686288 2021-03-08 ADHD vs Tourette's syndrome and other tic disorders (ordinary least squares (OLS)) nervous system disease Nervous System Disease
rs2737325 3618 0.00235 -0.28197 0.754296313083051 81854 FINNGEN_R6_N14_FEMGENFISTUL FINNGEN NA 2022-01-24 Fistulae involving female genital tract reproductive system or breast disease Reproductive System Or Breast Disease
rs9298506 3618 0.000607 -0.10148 0.903499249146505 244566 FINNGEN_R6_I9_INTRACRA FINNGEN NA 2022-01-24 Nontraumatic intracranial haemmorrhage cardiovascular disease Cardiovascular Disease
rs9298506 3618 2.51e-05 -0.25638 0.773847850730078 241991 FINNGEN_R6_I9_ANEUR FINNGEN NA 2022-01-24 Endovascular or surgical operations to intracerebral aneurysms cardiovascular disease Cardiovascular Disease
rs9298506 3618 0.00474 0.17102 1.18651447907399 141355 FINNGEN_R6_E4_PCOS FINNGEN NA 2022-01-24 Polycystic ovarian syndrome reproductive system or breast disease Reproductive System Or Breast Disease
rs9298506 3618 0.00184 0.05024 1.05152343171818 244540 FINNGEN_R6_E4_HYPERCHOL FINNGEN NA 2022-01-24 Pure hypercholesterolaemia genetic, familial or congenital disease Genetic, Familial Or Congenital Disease
rs9298506 3618 0.00282 0.05783 1.05953485947303 253928 FINNGEN_R6_I9_PAD FINNGEN NA 2022-01-24 Peripheral artery disease cardiovascular disease Cardiovascular Disease
rs9298506 3618 0.0013 -0.000743327 0.999256949199075 484598 GCST90038683 GCST PMID:33959723 2021-04-08 Inflammatory bowel disease gastrointestinal disease Gastrointestinal Disease
rs9298506 3618 0.00263 0.04064 1.0414771062914 251596 FINNGEN_R6_E4_LIPOPROT FINNGEN NA 2022-01-24 Disorders of lipoprotein metabolism and other lipidaemias genetic, familial or congenital disease Genetic, Familial Or Congenital Disease
rs9298506 3618 5.77e-06 -0.1551 0.856329540247798 243767 FINNGEN_R6_I9_SAHANEUR FINNGEN NA 2022-01-24 "Aneurysms, operations, SAH" cardiovascular disease Cardiovascular Disease
rs9298506 3618 0.00385 0.24583 1.27868217909329 216345 FINNGEN_R6_K11_VOLVU FINNGEN NA 2022-01-24 Volvulus gastrointestinal disease Gastrointestinal Disease
rs9298506 3618 0.0033 0.37717 1.45815217417173 259188 FINNGEN_R6_ARTRHO_POSTDYSENTERIC FINNGEN NA 2022-01-24 Postydysenteric arthropathy infectious disease Infectious Disease
rs9298506 3618 0.00318 0.10069 1.10593374915558 1388342 GCST011075 GCST PMID:32404885 2020-05-13 COVID-19 (very severe respiratory confirmed vs population) RELEASE 5 infectious disease Infectious Disease
rs9298506 3618 0.002509 0.0197 1.01989532552922 296525 GCST005194 GCST PMID:29212778 2017-12-06 Coronary artery disease cardiovascular disease Cardiovascular Disease
rs9298506 3618 0.00444 0.04652 1.04761903123964 256622 FINNGEN_R6_ST19_FRACT_FOREA FINNGEN NA 2022-01-24 Fracture of forearm musculoskeletal or connective tissue disease Musculoskeletal Or Connective Tissue Disease
rs9298506 3618 1.2e-05 0.00434652 1.00435597981885 484598 GCST90038604 GCST PMID:33959723 2021-04-08 Hypertension cardiovascular disease Cardiovascular Disease
rs9298506 3618 1.6e-06 0.00526002 1.00527387819267 484598 GCST90038595 GCST PMID:33959723 2021-04-08 Cardiovascular disease cardiovascular disease Cardiovascular Disease
rs9298506 3618 0.000241 0.0791 1.08231254791372 199229 FINNGEN_R6_DM_PERIPHATHERO FINNGEN NA 2022-01-24 Peripheral atherosclerosis cardiovascular disease Cardiovascular Disease
rs9298506 3618 5.46e-05 -0.17184 0.842113900614115 240546 FINNGEN_R6_I9_SAH FINNGEN NA 2022-01-24 Subarachnoid haemmorrhage cardiovascular disease Cardiovascular Disease
rs9298506 3618 0.0023 0.06174 1.06368575047722 253298 FINNGEN_R6_I9_ATHSCLE FINNGEN NA 2022-01-24 "Atherosclerosis, excluding cerebral, coronary and PAD" cardiovascular disease Cardiovascular Disease
rs9298506 3618 0.00446 -0.14027 0.869123540360504 242386 FINNGEN_R6_I9_ANEURYSM FINNGEN NA 2022-01-24 "Cerebral aneurysm, nonruptured" cardiovascular disease Cardiovascular Disease
rs9298506 3618 0.00492 -0.41286 0.661754922032037 260234 FINNGEN_R6_Q17_OTHER_CONGEN_MALFO_NERVOUS_SYSTEM FINNGEN NA 2022-01-24 Other congenital malformations of nervous system nervous system disease Nervous System Disease
rs9298506 3618 0.00273 0.15958 1.17301809991516 257909 FINNGEN_R6_F5_BEHEMOTH FINNGEN NA 2022-01-24 Other behavioural and emotional disorders with onset usually occuring in childhood and adolescence nervous system disease Nervous System Disease
rs9298506 3618 0.00314 0.14956 1.16132314811054 141693 FINNGEN_R6_E4_OVARDYS FINNGEN NA 2022-01-24 Ovarian dysfunction reproductive system or breast disease Reproductive System Or Breast Disease
rs9298506 3618 0.0033 0.0252312 1.02555220078572 547261 GCST005195 GCST PMID:29212778 2017-12-06 Coronary artery disease cardiovascular disease Cardiovascular Disease
rs2081687 3618 0.00058 -0.04828 0.952866946976481 244540 FINNGEN_R6_E4_HYPERCHOL FINNGEN NA 2022-01-24 Pure hypercholesterolaemia genetic, familial or congenital disease Genetic, Familial Or Congenital Disease
rs2081687 3618 4.37e-29 -0.12474 0.882726381610248 255750 FINNGEN_R6_CHOLELITH_BROAD FINNGEN NA 2022-01-24 "Cholelithiasis, broad definition with cholecystitis" gastrointestinal disease Gastrointestinal Disease
rs2081687 3618 8.11e-30 -0.12854 0.879378386579441 254733 FINNGEN_R6_K11_CHOLELITH FINNGEN NA 2022-01-24 Cholelithiasis gastrointestinal disease Gastrointestinal Disease
rs2081687 3618 0.002432 0.0219 1.02214156520304 298957 GCST007517 GCST PMID:29632382 2018-04-09 Type 2 diabetes pancreas disease Pancreas Disease
rs2081687 3618 0.00367 0.03424 1.03483293683215 259404 FINNGEN_R6_G6_SLEEPAPNO FINNGEN NA 2022-01-24 Sleep apnoea respiratory or thoracic disease Respiratory Or Thoracic Disease
rs2081687 3618 9.9e-14 -0.00210441 0.997897802718296 484598 GCST90038628 GCST PMID:33959723 2021-04-08 Gallbladder disease gastrointestinal disease Gastrointestinal Disease
rs2081687 3618 0.000577303917934164 -0.017499720992465 0.982652509832489 602604 GCST90000514 GCST PMID:34187846 2021-06-29 Gastroesophageal reflux disease gastrointestinal disease Gastrointestinal Disease
rs2081687 3618 1.45e-18 -0.38762 0.678670188942121 83570 FINNGEN_R6_O15_ICP_EXMORE FINNGEN NA 2022-01-24 Intrahepatic Cholestasis of Pregnancy (ICP)  (more control exclusions) gastrointestinal disease Gastrointestinal Disease
rs2081687 3618 1.81e-22 -0.37508 0.687234297847936 147061 FINNGEN_R6_O15_ICP_WIDE FINNGEN NA 2022-01-24 "Intrahepatic Cholestasis of Pregnancy (ICP) , incl. ICD-8" gastrointestinal disease Gastrointestinal Disease
rs2081687 3618 0.00319 -0.14043 0.868984491718234 232250 FINNGEN_R6_G6_SCIALE FINNGEN NA 2022-01-24 Lesion of sciatic nerve nervous system disease Nervous System Disease
rs2081687 3618 0.00066 -0.00146925 0.998531828819365 484598 GCST90038624 GCST PMID:33959723 2021-04-08 Gastroesophageal reflux disease or gastric reflux gastrointestinal disease Gastrointestinal Disease
rs2081687 3618 0.0034 0.00156246 1.00156368127661 484598 GCST90038621 GCST PMID:33959723 2021-04-08 Bowel problem gastrointestinal disease Gastrointestinal Disease
rs2081687 3618 0.00024 -0.00351278 0.996493382593607 484598 GCST90038595 GCST PMID:33959723 2021-04-08 Cardiovascular disease cardiovascular disease Cardiovascular Disease
rs2081687 3618 9.71e-25 -0.10401 0.901216285213292 260405 FINNGEN_R6_K11_GALLBILPANC FINNGEN NA 2022-01-24 "Disorders of gallbladder, biliary tract and pancreas" pancreas disease Pancreas Disease
rs2081687 3618 9.3e-13 -0.00193723 0.998064645218931 484598 GCST90038629 GCST PMID:33959723 2021-04-08 Cholelithiasis or gall stones gastrointestinal disease Gastrointestinal Disease
rs2081687 3618 0.004892 -0.0374 NA 627998 GCST90000513 GCST PMID:34111113 2021-06-10 Frozen shoulder musculoskeletal or connective tissue disease Musculoskeletal Or Connective Tissue Disease
rs2081687 3618 0.004892 -0.0374 NA 627998 GCST90000513 GCST PMID:34111113 2021-06-10 Frozen shoulder musculoskeletal or connective tissue disease Musculoskeletal Or Connective Tissue Disease
rs2081687 3618 0.00495 0.05654 1.05816894071133 221584 FINNGEN_R6_K11_IBS FINNGEN NA 2022-01-24 Irritable bowel syndrome gastrointestinal disease Gastrointestinal Disease
rs2081687 3618 0.00048 -0.00183862 0.998163069226312 484598 GCST90038619 GCST PMID:33959723 2021-04-08 Esophageal disorder gastrointestinal disease Gastrointestinal Disease
rs2081687 3618 7.89738524171658e-05 -0.0627435387817807 0.939184307157137 56429 GCST90000515 GCST PMID:34187846 2021-06-29 Barrett's esophagus gastrointestinal disease Gastrointestinal Disease
rs2081687 3618 0.003261 0.0199 1.02009932499359 298957 GCST007518 GCST PMID:29632382 2018-04-09 Type 2 diabetes (adjusted for BMI) pancreas disease Pancreas Disease
rs2081687 3618 0.00343 -0.05965 0.942094208860811 74138 FINNGEN_R6_HYPOTHY_REIMB FINNGEN NA 2022-01-24 "Hypothyroidism, drug reimbursement" endocrine system disease Endocrine System Disease
rs2081687 3618 0.00381 0.03176 1.03226973083797 257917 FINNGEN_R6_SLEEP FINNGEN NA 2022-01-24 Sleep disorders (combined) nervous system disease Nervous System Disease
rs2081687 3618 0.00171 0.11906 1.12643750251096 216726 FINNGEN_R6_E4_DMNASNOCOMP FINNGEN NA 2022-01-24 Unspecified diabetes without complications pancreas disease Pancreas Disease
rs2081687 3618 0.00373 -0.11146 0.894527171774527 252467 FINNGEN_R6_L12_ROSACEA FINNGEN NA 2022-01-24 Rosacea integumentary system disease Integumentary System Disease
rs2081687 3618 2.03e-18 -0.38403 0.681110993543238 147061 FINNGEN_R6_O15_ICP FINNGEN NA 2022-01-24 Intrahepatic Cholestasis of Pregnancy (ICP) gastrointestinal disease Gastrointestinal Disease
rs28446899 3618 0.00345 0.11689 1.12399578335394 258216 FINNGEN_R6_H8_VERTIGO FINNGEN NA 2022-01-24 Disorders of vestibular function (Vertigo) disease of ear Disease Of Ear
rs28446899 3618 0.00439 0.12795 1.13649617646759 260405 FINNGEN_R6_M13_SYSTCONNECT FINNGEN NA 2022-01-24 Systemic connective tissue disorders musculoskeletal or connective tissue disease Musculoskeletal Or Connective Tissue Disease
rs28446899 3618 0.0002407 0.0532 1.05464055213838 659316 GCST006867 GCST PMID:30054458 2018-07-27 Type 2 diabetes pancreas disease Pancreas Disease
rs28446899 3618 0.003 0.07448 1.07732379683085 254846 FINNGEN_R6_E4_HYTHYNAS FINNGEN NA 2022-01-24 "Hypothyroidism,  other/unspecified" endocrine system disease Endocrine System Disease
rs28446899 3618 0.00286 0.06927 1.07172553598218 260405 FINNGEN_R6_E4_THYROID FINNGEN NA 2022-01-24 Disorders of the thyroid gland endocrine system disease Endocrine System Disease
rs28446899 3618 0.00166 -0.47306 0.623092684494999 249325 FINNGEN_R6_H7_KERATITISINOTH FINNGEN NA 2022-01-24 Keratitis and keratoconjunctivitis in other diseases classified elsewhere disease of visual system Disease Of Visual System
rs28446899 3618 0.0045 -0.0065 0.993521079303448 189855 GCST90016612 GCST PMID:33686288 2021-03-08 Major depressive disorder vs ADHD (ordinary least squares (OLS)) nervous system disease Nervous System Disease
rs28446899 3618 0.00369 0.1469 1.15823813342513 230321 FINNGEN_R6_K11_FUNCDYSP FINNGEN NA 2022-01-24 Functional dyspepsia gastrointestinal disease Gastrointestinal Disease
rs28446899 3618 0.00127 0.37276 1.4517358814079 250719 FINNGEN_R6_ULCEROTH FINNGEN NA 2022-01-24 Other ulcerative colitis gastrointestinal disease Gastrointestinal Disease
rs28446899 3618 0.00381 0.69689 2.00749966507118 253585 FINNGEN_R6_M13_NECROVASCNAS FINNGEN NA 2022-01-24 Other specified/unspecified necrotizing vasculopathies cardiovascular disease Cardiovascular Disease
rs28446899 3618 0.00498 0.19973 1.22107302393159 200462 FINNGEN_R6_M13_LATERALEPICOND FINNGEN NA 2022-01-24 Lateral epicondylitis musculoskeletal or connective tissue disease Musculoskeletal Or Connective Tissue Disease
rs28446899 3618 0.00103 0.27917 1.3220320702192 255257 FINNGEN_R6_M13_POLYMYALGIA FINNGEN NA 2022-01-24 Polymyalgia rheumatica musculoskeletal or connective tissue disease Musculoskeletal Or Connective Tissue Disease
rs28446899 3618 0.000918 0.94156 2.56397810594768 225183 FINNGEN_R6_K11_PULC FINNGEN NA 2022-01-24 Peptic ulcer gastrointestinal disease Gastrointestinal Disease
rs28446899 3618 0.00056 0.00571787 1.00573424821997 484598 GCST90038595 GCST PMID:33959723 2021-04-08 Cardiovascular disease cardiovascular disease Cardiovascular Disease
rs28446899 3618 0.0025 0.00329724 1.00330268187522 484598 GCST90038599 GCST PMID:33959723 2021-04-08 Diabetes or endocrine disease pancreas disease Pancreas Disease
rs28446899 3618 0.0009333 0.0256 1.02593049419038 944133 GCST90014033 GCST PMID:33888516 2021-04-22 Haemorrhoidal disease cardiovascular disease Cardiovascular Disease
rs28446899 3618 0.00237 0.14239 1.15302624109478 204318 FINNGEN_R6_M13_ENTESOPATHYOTH FINNGEN NA 2022-01-24 Other enthesopathies musculoskeletal or connective tissue disease Musculoskeletal Or Connective Tissue Disease
rs28446899 3618 4.3e-05 0.00620309 1.00622236900529 484598 GCST90038604 GCST PMID:33959723 2021-04-08 Hypertension cardiovascular disease Cardiovascular Disease
rs28446899 3618 0.00187 0.07815 1.08128483923212 260405 FINNGEN_R6_E4_HYTHY_AI_STRICT_PURCH FINNGEN NA 2022-01-24 "Hypothyroidism, strict autoimmune, 3 medication purchases required" endocrine system disease Endocrine System Disease
rs28446899 3618 2e-04 0.00285065 1.00285471696629 484598 GCST90038633 GCST PMID:33959723 2021-04-08 Diabetes pancreas disease Pancreas Disease
rs28446899 3618 0.00184889388596 -0.0616982023183 0.94016658407483 127265 GCST009722 GCST PMID:31959993 2020-01-20 Glaucoma (multi-trait analysis) disease of visual system Disease Of Visual System
rs28446899 3618 0.00282 0.06207 1.06403682469893 260405 FINNGEN_R6_AUTOIMMUNE FINNGEN NA 2022-01-24 Autoimmune diseases immune system disease Immune System Disease
rs28446899 3618 0.00183 0.05919 1.06097680718411 260405 FINNGEN_R6_H8_EAR FINNGEN NA 2022-01-24 Diseases of the ear and mastoid process disease of ear Disease Of Ear
rs28446899 3618 0.000102 0.23111 1.259997831588 236143 FINNGEN_R6_K11_DISORD_TEETH FINNGEN NA 2022-01-24 Other disorders of teeth and supporting structures gastrointestinal disease Gastrointestinal Disease
rs28446899 3618 0.00408 0.45061 1.56926914776714 231834 FINNGEN_R6_G6_MONONPOTHUS FINNGEN NA 2022-01-24 Other and unspecified mononeuropathies of upper limb nervous system disease Nervous System Disease
rs28446899 3618 0.0012 0.000863225 1.00086359768593 484598 GCST90038642 GCST PMID:33959723 2021-04-08 Nervous system infection infectious disease Infectious Disease
rs6993770 3618 0.00414 -0.07116 0.931312870146928 260405 FINNGEN_R6_Q17_CLEFT_AND_CARIES FINNGEN NA 2022-01-24 Clefts and caries gastrointestinal disease Gastrointestinal Disease
rs6993770 3618 0.000482 -0.09858 0.906123199858611 251610 FINNGEN_R6_L12_CELLULITIS FINNGEN NA 2022-01-24 Cellulitis infectious disease Infectious Disease
rs6993770 3618 5.5e-05 -0.0307572 0.969710990323666 547261 GCST005195 GCST PMID:29212778 2017-12-06 Coronary artery disease cardiovascular disease Cardiovascular Disease
rs6993770 3618 0.0031 -0.00165457 0.998346798046329 484598 GCST90038605 GCST PMID:33959723 2021-04-08 Cardiac problem cardiovascular disease Cardiovascular Disease
rs6993770 3618 2.8e-08 -0.00191168 0.998090146096389 484598 GCST90038607 GCST PMID:33959723 2021-04-08 Venous thromboembolism cardiovascular disease Cardiovascular Disease
rs6993770 3618 0.0048 -0.000510477 0.999489653271216 484598 GCST90038660 GCST PMID:33959723 2021-04-08 Connective tissue disorder musculoskeletal or connective tissue disease Musculoskeletal Or Connective Tissue Disease
rs6993770 3618 0.0006598 -0.061 0.94082323977601 40266 GCST004132 GCST PMID:28067908 2017-01-09 Crohn's disease gastrointestinal disease Gastrointestinal Disease
rs6993770 3618 0.00125 -0.06693 0.935260667292152 253298 FINNGEN_R6_I9_ATHSCLE FINNGEN NA 2022-01-24 "Atherosclerosis, excluding cerebral, coronary and PAD" cardiovascular disease Cardiovascular Disease
rs6993770 3618 0.00418 -0.08948 0.914406553072486 259342 FINNGEN_R6_M13_CHRONDROPATHIES FINNGEN NA 2022-01-24 Chrondropathies musculoskeletal or connective tissue disease Musculoskeletal Or Connective Tissue Disease
rs6993770 3618 0.00288 -0.06174 0.94012728811245 147944 FINNGEN_R6_FG_DOAAC FINNGEN NA 2022-01-24 "Diseases of arteries, arterioles and capillaries (FINNGEN)" cardiovascular disease Cardiovascular Disease
rs6993770 3618 0.00337 -0.41438 0.660749818622656 253497 FINNGEN_R6_M13_POLYMYO FINNGEN NA 2022-01-24 Polymyositis urinary system disease Urinary System Disease
rs6993770 3618 0.000167657040760383 0.0393764691495 NA 472868 GCST90012877 GCST PMID:33589840 2021-02-15 Alzheimer's disease or family history of Alzheimer's disease nervous system disease Nervous System Disease
rs6993770 3618 0.0007111 -0.0256 0.974724901601794 1030836 GCST006414 GCST PMID:30061737 2018-07-30 Atrial fibrillation cardiovascular disease Cardiovascular Disease
rs6993770 3618 2e-04 -0.0438668079198153 0.957081424649904 471717 GCST011364 GCST PMID:33532862 2021-02-03 Myocardial infarction cardiovascular disease Cardiovascular Disease
rs6993770 3618 0.00166 -0.06236 0.939544589848947 253928 FINNGEN_R6_I9_PAD FINNGEN NA 2022-01-24 Peripheral artery disease cardiovascular disease Cardiovascular Disease
rs6993770 3618 0.00192 -0.15209 0.858910975274655 254601 FINNGEN_R6_AB1_CHLAMYDIA_OTHER FINNGEN NA 2022-01-24 Other sexually transmitted chlamydial diseases infectious disease Infectious Disease
rs6993770 3618 1.516e-06 -0.0275 0.972874682553454 296525 GCST005194 GCST PMID:29212778 2017-12-06 Coronary artery disease cardiovascular disease Cardiovascular Disease
rs6993770 3618 0.00285 -0.05093 0.950345192367601 260405 FINNGEN_R6_H8_INNER FINNGEN NA 2022-01-24 Diseases of inner ear disease of ear Disease Of Ear
rs6993770 3618 0.000665 -0.09627 0.908218763894901 257860 FINNGEN_R6_AB1_VIRAL_NOS FINNGEN NA 2022-01-24 "Other viral diseases, not elsewhere classified" infectious disease Infectious Disease
rs6993770 3618 0.0047 -0.0698 0.932580317319049 237217 FINNGEN_R6_K11_CARIES FINNGEN NA 2022-01-24 Dental caries gastrointestinal disease Gastrointestinal Disease
rs6993770 3618 3.2e-06 -0.0379646223657208 0.962747 639221 GCST011365 GCST PMID:33532862 2021-02-03 Myocardial infarction cardiovascular disease Cardiovascular Disease
rs6993770 3618 0.000251 -0.08084 0.922341254239948 199229 FINNGEN_R6_DM_PERIPHATHERO FINNGEN NA 2022-01-24 Peripheral atherosclerosis cardiovascular disease Cardiovascular Disease
rs6993770 3618 0.00025 -0.00122077 0.998779974836574 484598 GCST90038610 GCST PMID:33959723 2021-04-08 Myocardial infarction cardiovascular disease Cardiovascular Disease
rs3110038 3618 0.00328 -0.043092 0.957823266272901 520580 GCST90014023 GCST PMID:34012112 2021-05-19 Type 1 diabetes pancreas disease Pancreas Disease
rs3110038 3618 0.0041 -0.0006941 0.999306140831681 484598 GCST90038649 GCST PMID:33959723 2021-04-08 Cataracts disease of visual system Disease Of Visual System
rs3110038 3618 0.000979 -0.02787 0.972514785505969 260360 FINNGEN_R6_I9_HYPTENS FINNGEN NA 2022-01-24 Hypertension cardiovascular disease Cardiovascular Disease
rs3110038 3618 0.000906 -0.02802 0.972368919228387 260405 FINNGEN_R6_I9_HYPERTENSION FINNGEN NA 2022-01-24 Hypertensive diseases cardiovascular disease Cardiovascular Disease
rs3110038 3618 0.0028 -0.14003 0.869332155042951 259138 FINNGEN_R6_MENINGITIS FINNGEN NA 2022-01-24 Meningitis infectious disease Infectious Disease
rs3110038 3618 0.00416 -0.02792 0.972466160982317 203162 FINNGEN_R6_CARDIAC_ARRHYTM FINNGEN NA 2022-01-24 Cardiac arrhytmias cardiovascular disease Cardiovascular Disease
rs3110038 3618 0.00115 -0.08202 0.921253533441428 259835 FINNGEN_R6_G6_POLYOTHUNS FINNGEN NA 2022-01-24 "Other and unspecified polyneuropathies, also in other diseases" nervous system disease Nervous System Disease
rs3110038 3618 0.00432 0.044078 1.04506386669104 908494 GCST010777 GCST PMID:32404885 2020-05-13 COVID-19 (hospitalized vs population) RELEASE 4 infectious disease Infectious Disease
rs3110038 3618 0.000125 -0.02981 0.970629935717534 260405 FINNGEN_R6_RX_ANTIHYP FINNGEN NA 2022-01-24 Antihypertensive medication - note that there are other indications cardiovascular disease Cardiovascular Disease
rs3110038 3618 0.00221 -0.04477 0.956217386541994 195346 FINNGEN_R6_I9_NONRHEVALV FINNGEN NA 2022-01-24 Non-rheumatic valve diseases cardiovascular disease Cardiovascular Disease
rs3110038 3618 0.00115 -0.20107 0.817855179687489 251518 FINNGEN_R6_E4_ADDISON FINNGEN NA 2022-01-24 Adrenocortical insufficiency endocrine system disease Endocrine System Disease
rs3110038 3618 0.003034 0.0415 1.04237316185147 105248 GCST010723 GCST PMID:32843070 2020-08-26 Early age-related macular degeneration disease of visual system Disease Of Visual System
rs3110038 3618 0.00185 -0.29219 0.746626663429841 259085 FINNGEN_R6_G6_MENINGOTH FINNGEN NA 2022-01-24 Other meningitis nervous system disease Nervous System Disease
rs3110038 3618 0.00256 -0.03223 0.968283851180355 257917 FINNGEN_R6_SLEEP FINNGEN NA 2022-01-24 Sleep disorders (combined) nervous system disease Nervous System Disease
rs3110038 3618 0.00356 -0.02836 0.972038369992404 203871 FINNGEN_R6_FG_HYPERTENSION FINNGEN NA 2022-01-24 Hypertensive diseases (excluding secondary) cardiovascular disease Cardiovascular Disease
rs2737214 3618 6.57e-05 0.06337 1.0654209720719 260405 FINNGEN_R6_J10_COPDNAS_INCLAVO FINNGEN NA 2022-01-24 "Other chronic obstructive pulmonary disease , including avohilmo" respiratory or thoracic disease Respiratory Or Thoracic Disease
rs2737214 3618 9.99e-05 0.05328 1.05472492675749 260405 FINNGEN_R6_F5_SUBSTANCE FINNGEN NA 2022-01-24 Mental and behavioural disorders due to psychoctive substance use nervous system disease Nervous System Disease
rs2737214 3618 0.000424 0.06198 1.06394106569393 229603 FINNGEN_R6_J10_COPDNAS FINNGEN NA 2022-01-24 Other chronic obstructive pulmonary disease respiratory or thoracic disease Respiratory Or Thoracic Disease
rs2737214 3618 0.000468 -0.06824 0.934036277968104 260405 FINNGEN_R6_L12_RADIATIONRELATEDSKIN FINNGEN NA 2022-01-24 Radiation-related disorders of the skin and subcutaneous tissue integumentary system disease Integumentary System Disease
rs2737214 3618 0.0006037 -0.0264 0.973945433509321 417596 GCST007092 GCST PMID:30664745 2019-01-21 Osteoarthritis of the hip or knee musculoskeletal or connective tissue disease Musculoskeletal Or Connective Tissue Disease
rs2737214 3618 0.002196 0.007208 NA 357957 GCST006475 GCST PMID:29942085 2018-06-25 Depressed affect nervous system disease Nervous System Disease
rs2737214 3618 0.001427 -0.0254 0.974919866077912 659316 GCST006867 GCST PMID:30054458 2018-07-27 Type 2 diabetes pancreas disease Pancreas Disease
rs2737214 3618 0.00386 -0.22733 0.796657841819548 236530 FINNGEN_R6_L12_PRURIGONOD FINNGEN NA 2022-01-24 Prurigo nodularis integumentary system disease Integumentary System Disease
rs2737214 3618 0.00486 0.47124 1.60197941660107 256711 FINNGEN_R6_D3_FAMIERYTHROCYTOCIS FINNGEN NA 2022-01-24 Familial erythrocytosis musculoskeletal or connective tissue disease Musculoskeletal Or Connective Tissue Disease
rs2737214 3618 0.000262 0.05704 1.05869815747485 260405 FINNGEN_R6_ALCOHOLMENTAL FINNGEN NA 2022-01-24 "Mental and behavioural disorders due to alcohol, excluding acute intoxication" nervous system disease Nervous System Disease
rs2737214 3618 0.00463 0.03239 1.03292026566535 255750 FINNGEN_R6_CHOLELITH_BROAD FINNGEN NA 2022-01-24 "Cholelithiasis, broad definition with cholecystitis" gastrointestinal disease Gastrointestinal Disease
rs2737214 3618 0.0028 0.07247 1.0751605507898 255920 FINNGEN_R6_COPD_LATER FINNGEN NA 2022-01-24 Later onset COPD respiratory or thoracic disease Respiratory Or Thoracic Disease
rs2737214 3618 0.0025 0.43545 1.54565844877884 259126 FINNGEN_R6_REITER FINNGEN NA 2022-01-24 Reiter disease musculoskeletal or connective tissue disease Musculoskeletal Or Connective Tissue Disease
rs2737214 3618 0.003224 -0.0277 0.97268012707314 403124 GCST007090 GCST PMID:30664745 2019-01-21 Knee osteoarthritis musculoskeletal or connective tissue disease Musculoskeletal Or Connective Tissue Disease
rs2737214 3618 0.00028 -0.000664857 0.999335363968442 484598 GCST90038708 GCST PMID:33959723 2021-04-08 Viral infection infectious disease Infectious Disease
rs2737214 3618 5.693e-06 0.0728 1.0755154123205 45975 GCST004133 GCST PMID:28067908 2017-01-09 Ulcerative colitis gastrointestinal disease Gastrointestinal Disease
rs2737214 3618 0.000989 0.03428 1.0348743309775 260405 FINNGEN_R6_K11_GALLBILPANC FINNGEN NA 2022-01-24 "Disorders of gallbladder, biliary tract and pancreas" pancreas disease Pancreas Disease
rs2737214 3618 0.00027 0.06402 1.0661137208227 260405 FINNGEN_R6_COPD_HOSPITAL FINNGEN NA 2022-01-24 "COPD, hospital admissions" respiratory or thoracic disease Respiratory Or Thoracic Disease
rs2737214 3618 0.00122 0.06231 1.06429222418357 168011 FINNGEN_R6_COPD_MODE FINNGEN NA 2022-01-24 COPD (mode) respiratory or thoracic disease Respiratory Or Thoracic Disease
rs2737214 3618 0.00425 0.07205 1.07470907817436 235360 FINNGEN_R6_K11_ACUTPANC FINNGEN NA 2022-01-24 Acute pancreatitis pancreas disease Pancreas Disease
rs2737214 3618 0.00405 0.11629 1.12332158816271 260039 FINNGEN_R6_AB1_VIRAL_HEMOR_FEVER_NOS FINNGEN NA 2022-01-24 "Viral haemorrhagic fevers, not elsewhere classified/unspecified" infectious disease Infectious Disease
rs2737214 3618 8.98e-06 0.06556 1.06775680079962 257955 FINNGEN_R6_F5_ALCOHOL FINNGEN NA 2022-01-24 Mental and behavioural disorders due to alcohol nervous system disease Nervous System Disease
rs2737214 3618 0.000376 -0.07355 0.929089690145631 259780 FINNGEN_R6_L12_NONIONRADISKIN FINNGEN NA 2022-01-24 Skin changes due to chronic exposure to nonionizing radiation integumentary system disease Integumentary System Disease
rs2737214 3618 0.00054 0.05962 1.06143312531256 230024 FINNGEN_R6_J10_COPD FINNGEN NA 2022-01-24 COPD respiratory or thoracic disease Respiratory Or Thoracic Disease
rs2737214 3618 0.00022 -0.15713 0.854592954511975 237445 FINNGEN_R6_L12_DERM_NUMMULAR FINNGEN NA 2022-01-24 Nummular dermatitis integumentary system disease Integumentary System Disease
rs2737214 3618 0.00264 0.17085 1.18631278875671 249435 FINNGEN_R6_H7_HERPESKERATITIS FINNGEN NA 2022-01-24 Herpesviral keratitis and keratoconjunctivitis infectious disease Infectious Disease
rs2737214 3618 0.00117 0.0953101798043249 1.1 26405 GCST000964 GCST PMID:21297633 2011-02-06 Ulcerative colitis gastrointestinal disease Gastrointestinal Disease
rs2737214 3618 0.00277 -0.06664 0.93553193221718 147061 FINNGEN_R6_N14_ENDOMETRIOSIS_ASRM_STAGE3_4 FINNGEN NA 2022-01-24 "Endomtriosis ASRM stages 3,4" reproductive system or breast disease Reproductive System Or Breast Disease
rs2737214 3618 0.00219 -0.07426 0.928430270587271 245715 FINNGEN_R6_H7_RETINOPATHYDIAB FINNGEN NA 2022-01-24 Diabetic retinopathy disease of visual system Disease Of Visual System
rs2737214 3618 0.00452 0.12144 1.1291216165957 242646 FINNGEN_R6_H7_ENTROPION FINNGEN NA 2022-01-24 Entropion and trichiasis of eyelid disease of visual system Disease Of Visual System
rs2737214 3618 0.00493 0.03834 1.03908446154315 213010 FINNGEN_R6_M13_ROTATORCUFF FINNGEN NA 2022-01-24 Rotator cuff syndrome musculoskeletal or connective tissue disease Musculoskeletal Or Connective Tissue Disease
rs2737214 3618 2e-04 0.00178872 1.00179032071389 484598 GCST90038650 GCST PMID:33959723 2021-04-08 Depression nervous system disease Nervous System Disease
rs2737214 3618 5.112e-05 0.0509 1.05221766625531 59957 GCST004131 GCST PMID:28067908 2017-01-09 Inflammatory bowel disease gastrointestinal disease Gastrointestinal Disease
rs13266634 3618 2.71e-15 -0.08064 0.922525740938851 249793 FINNGEN_R6_KELA_DIAB_INSUL_EXMORE FINNGEN NA 2022-01-24 "Diabetes, insuline treatment (Kela reimbursement) (more control exclusions)" pancreas disease Pancreas Disease
rs13266634 3618 6.84e-15 -0.07578 0.927020128555422 249334 FINNGEN_R6_DM_OTHER_WIDE FINNGEN NA 2022-01-24 "Other diabetes, wide definition" pancreas disease Pancreas Disease
rs13266634 3618 0.00276 0.0306 1.03107299219281 260405 FINNGEN_R6_I9_HEARTFAIL_AND_OVERWEIGHT FINNGEN NA 2022-01-24 Heart failure and bmi 25plus cardiovascular disease Cardiovascular Disease
rs13266634 3618 0.000572 0.0505 1.051796863355 216916 FINNGEN_R6_COX_ARTHROSIS FINNGEN NA 2022-01-24 Coxarthrosis [arthrosis of hip](FG) musculoskeletal or connective tissue disease Musculoskeletal Or Connective Tissue Disease
rs13266634 3618 0.00276 0.0306 1.03107299219281 260405 FINNGEN_R6_I9_HEARTFAIL_NS FINNGEN NA 2022-01-24 "Heart failure, not strict" cardiovascular disease Cardiovascular Disease
rs13266634 3618 0.00351 0.02999 1.0304442294597 259710 FINNGEN_R6_I9_HEARTFAIL_ALLCAUSE FINNGEN NA 2022-01-24 All-cause Heart Failure cardiovascular disease Cardiovascular Disease
rs13266634 3618 0.000161 -0.02658 0.973770139108259 260405 FINNGEN_R6_E4_ENDONUTRMET FINNGEN NA 2022-01-24 "Endocrine, nutritional and metabolic diseases" endocrine system disease Endocrine System Disease
rs13266634 3618 0.0023 0.05294 1.05436638123858 257198 FINNGEN_R6_M13_ARTHTROSIS_COX_PRIM_HIPSURG FINNGEN NA 2022-01-24 "Coxarthrosis, primary, with hip surgery" musculoskeletal or connective tissue disease Musculoskeletal Or Connective Tissue Disease
rs13266634 3618 3.008e-15 -0.1377 0.871360060556683 70127 GCST005413 GCST PMID:29358691 2018-01-22 Type 2 diabetes pancreas disease Pancreas Disease
rs13266634 3618 4.261e-52 -0.1215 0.885591053348867 659316 GCST006867 GCST PMID:30054458 2018-07-27 Type 2 diabetes pancreas disease Pancreas Disease
rs13266634 3618 0.004702 -0.0786 0.924409614347916 410484 GCST006907 GCST PMID:29531354 2018-03-12 Ischemic stroke (large artery atherosclerosis) cardiovascular disease Cardiovascular Disease
rs13266634 3618 2.7e-20 -0.131028262406404 0.87719298245614 69033 GCST005047 GCST PMID:22885922 2012-09-01 Type 2 diabetes pancreas disease Pancreas Disease
rs13266634 3618 0.00015 -0.04701 0.954077856764099 224461 FINNGEN_R6_DM_RETINOPATHY_EXMORE FINNGEN NA 2022-01-24 Diabetic retinopathy (more control exclusions) disease of visual system Disease Of Visual System
rs13266634 3618 2.78e-05 -0.0778 0.92514943792937 147061 FINNGEN_R6_GEST_DIABETES FINNGEN NA 2022-01-24 Gestational diabetes (for exclusion) pregnancy or perinatal disease Pregnancy Or Perinatal Disease
rs13266634 3618 0.00407 0.07176 1.07439745772884 201387 FINNGEN_R6_M13_ADHCAPSULITIS FINNGEN NA 2022-01-24 Adhesive capsulitis of shoulder musculoskeletal or connective tissue disease Musculoskeletal Or Connective Tissue Disease
rs13266634 3618 1.4e-24 -0.0048138 0.995197767766139 484598 GCST90038633 GCST PMID:33959723 2021-04-08 Diabetes pancreas disease Pancreas Disease
rs13266634 3618 5.36e-05 -0.07479 0.927938332918858 138100 FINNGEN_R6_O15_PREG_DM FINNGEN NA 2022-01-24 Diabetes mellitus in pregnancy pregnancy or perinatal disease Pregnancy Or Perinatal Disease
rs13266634 3618 0.00055 -0.00061969 0.999380501968192 484598 GCST90038634 GCST PMID:33959723 2021-04-08 Type 2 diabetes pancreas disease Pancreas Disease
rs13266634 3618 5.548e-30 -0.0831 0.920259116707005 298957 GCST007517 GCST PMID:29632382 2018-04-09 Type 2 diabetes pancreas disease Pancreas Disease
rs13266634 3618 0.00158 0.4716 1.60255623301178 259252 FINNGEN_R6_ST19_OTHER_INJURI_SPINE_TRUNK_LEVEL_UNSPE FINNGEN NA 2022-01-24 "Other injuries of spine and trunk, level unspecified" musculoskeletal or connective tissue disease Musculoskeletal Or Connective Tissue Disease
rs13266634 3618 0.003 -0.00304889 0.996955753145104 484598 GCST90038595 GCST PMID:33959723 2021-04-08 Cardiovascular disease cardiovascular disease Cardiovascular Disease
rs13266634 3618 1.92e-15 -0.07347 0.929164020294008 260405 FINNGEN_R6_DIABETES_FG FINNGEN NA 2022-01-24 "Diabetes, varying definitions" pancreas disease Pancreas Disease
rs13266634 3618 1.52e-15 -0.0743 0.928393134119182 260405 FINNGEN_R6_E4_DIABETES FINNGEN NA 2022-01-24 Diabetes mellitus pancreas disease Pancreas Disease
rs13266634 3618 0.00224 0.04581 1.04687548571735 260405 FINNGEN_R6_M13_ARTHTROSIS_COX_PRIM_ICD10 FINNGEN NA 2022-01-24 "Coxarthrosis, primary" musculoskeletal or connective tissue disease Musculoskeletal Or Connective Tissue Disease
rs13266634 3618 0.0032 0.03976 1.04056100957953 245784 FINNGEN_R6_I9_HEARTFAIL FINNGEN NA 2022-01-24 "Heart failure,strict" cardiovascular disease Cardiovascular Disease
rs13266634 3618 1.301e-47 -0.0897 0.914205405757826 298957 GCST007518 GCST PMID:29632382 2018-04-09 Type 2 diabetes (adjusted for BMI) pancreas disease Pancreas Disease
rs13266634 3618 0.000475 0.05201 1.05338627632346 186533 FINNGEN_R6_M13_ARTHTROSIS_COX FINNGEN NA 2022-01-24 "Coxarthrosis," musculoskeletal or connective tissue disease Musculoskeletal Or Connective Tissue Disease
rs13266634 3618 0.000245 0.07956 1.08281052621199 252427 FINNGEN_R6_PRIM_COXARTHROSIS FINNGEN NA 2022-01-24 "Primary coxarthrosis, bilateral" musculoskeletal or connective tissue disease Musculoskeletal Or Connective Tissue Disease
rs13266634 3618 0.000602 -0.13017 0.877946167385065 216726 FINNGEN_R6_E4_DMNASNOCOMP FINNGEN NA 2022-01-24 Unspecified diabetes without complications pancreas disease Pancreas Disease
rs13266634 3618 0.00134 -0.07818 0.924797947930286 235949 FINNGEN_R6_K11_PARODON_CHRON FINNGEN NA 2022-01-24 Chronic parodontitis gastrointestinal disease Gastrointestinal Disease
rs13266634 3618 7.7e-16 -0.00542086 0.994593806348196 484598 GCST90038599 GCST PMID:33959723 2021-04-08 Diabetes or endocrine disease pancreas disease Pancreas Disease
rs7836397 3618 0.0015 0.02945 1.02988793978752 260405 FINNGEN_R6_E4_THYROID FINNGEN NA 2022-01-24 Disorders of the thyroid gland endocrine system disease Endocrine System Disease
rs7836397 3618 0.00213 0.03305 1.03360221806023 235230 FINNGEN_R6_E4_HYTHY_AI_STRICT FINNGEN NA 2022-01-24 "Hypothyroidism, strict autoimmune" endocrine system disease Endocrine System Disease
rs7836397 3618 0.00225 0.11231 1.11885965338194 253591 FINNGEN_R6_J10_PLEURPLAGUE FINNGEN NA 2022-01-24 Pleural plaque respiratory or thoracic disease Respiratory Or Thoracic Disease
rs7836397 3618 0.00131 0.19182 1.21145243589973 253934 FINNGEN_R6_AB1_GONOCOCCAL FINNGEN NA 2022-01-24 Gonococcal infection infectious disease Infectious Disease
rs7836397 3618 0.00121 0.03247 1.03300290259204 254846 FINNGEN_R6_E4_HYTHYNAS FINNGEN NA 2022-01-24 "Hypothyroidism,  other/unspecified" endocrine system disease Endocrine System Disease
rs7836397 3618 0.00114 0.03267 1.03320952383399 260405 FINNGEN_R6_E4_HYTHY_AI_STRICT_PURCH FINNGEN NA 2022-01-24 "Hypothyroidism, strict autoimmune, 3 medication purchases required" endocrine system disease Endocrine System Disease
rs7836397 3618 0.00449 0.02361 1.0238909225538 260405 FINNGEN_R6_AUTOIMMUNE FINNGEN NA 2022-01-24 Autoimmune diseases immune system disease Immune System Disease
rs28601761 3618 6.92e-09 0.06365 1.06571933171248 255750 FINNGEN_R6_CHOLELITH_BROAD FINNGEN NA 2022-01-24 "Cholelithiasis, broad definition with cholecystitis" gastrointestinal disease Gastrointestinal Disease
rs28601761 3618 1.32e-05 -0.07608 0.92674206422859 253298 FINNGEN_R6_I9_ATHSCLE FINNGEN NA 2022-01-24 "Atherosclerosis, excluding cerebral, coronary and PAD" cardiovascular disease Cardiovascular Disease
rs28601761 3618 0.00111 -0.06064 0.941161997114991 260405 FINNGEN_R6_K11_LIVER FINNGEN NA 2022-01-24 Diseases of liver gastrointestinal disease Gastrointestinal Disease
rs28601761 3618 0.000256 -0.03686 0.963811059452469 260405 FINNGEN_R6_I9_CVD_HARD FINNGEN NA 2022-01-24 Hard cardiovascular diseases cardiovascular disease Cardiovascular Disease
rs28601761 3618 7.42e-05 -0.07312 0.929489284619048 242966 FINNGEN_R6_I9_UAP FINNGEN NA 2022-01-24 Unstable angina pectoris cardiovascular disease Cardiovascular Disease
rs28601761 3618 0.000305 -0.02507 0.975241642723944 260405 FINNGEN_R6_E4_ENDONUTRMET FINNGEN NA 2022-01-24 "Endocrine, nutritional and metabolic diseases" endocrine system disease Endocrine System Disease
rs28601761 3618 0.00068 0.000936435 1.00093687359215 484598 GCST90038703 GCST PMID:33959723 2021-04-08 Fractures musculoskeletal or connective tissue disease Musculoskeletal Or Connective Tissue Disease
rs28601761 3618 1.3e-06 0.000735382 1.00073565245964 484598 GCST90038707 GCST PMID:33959723 2021-04-08 Fracture of lower leg or ankle musculoskeletal or connective tissue disease Musculoskeletal Or Connective Tissue Disease
rs28601761 3618 0.002943 0.0431 1.04404229385996 105248 GCST010723 GCST PMID:32843070 2020-08-26 Early age-related macular degeneration disease of visual system Disease Of Visual System
rs28601761 3618 2.64e-08 -0.0641 0.937911203720645 251149 FINNGEN_R6_I9_CORATHER FINNGEN NA 2022-01-24 Coronary atherosclerosis cardiovascular disease Cardiovascular Disease
rs28601761 3618 0.00466 -0.04311 0.957806025609275 147061 FINNGEN_R6_O15_OEDEM_PROTUR_HYPERT FINNGEN NA 2022-01-24 "Oedema, proteinuria and hypertensive disorders in pregnancy, childbirth and the puerperium" pregnancy or perinatal disease Pregnancy Or Perinatal Disease
rs28601761 3618 0.000303 -0.06276 0.939168847166554 147944 FINNGEN_R6_FG_DOAAC FINNGEN NA 2022-01-24 "Diseases of arteries, arterioles and capillaries (FINNGEN)" cardiovascular disease Cardiovascular Disease
rs28601761 3618 0.000768 -0.08841 0.915385491723053 200976 FINNGEN_R6_M13_RHEUMATISM FINNGEN NA 2022-01-24 "Rheumatism, unspecified" musculoskeletal or connective tissue disease Musculoskeletal Or Connective Tissue Disease
rs28601761 3618 0.00142 -0.08687 0.916796271401842 256865 FINNGEN_R6_K11_DISLIVOTH FINNGEN NA 2022-01-24 Other diseases of liver gastrointestinal disease Gastrointestinal Disease
rs28601761 3618 1.41e-06 -0.20802 0.812190792733645 260405 FINNGEN_R6_NAFLD FINNGEN NA 2022-01-24 Nonalcoholic fatty liver disease gastrointestinal disease Gastrointestinal Disease
rs28601761 3618 2.79e-07 0.05133 1.05267021714327 260405 FINNGEN_R6_K11_GALLBILPANC FINNGEN NA 2022-01-24 "Disorders of gallbladder, biliary tract and pancreas" pancreas disease Pancreas Disease
rs28601761 3618 0.000114 -0.0644 0.937629872561313 253928 FINNGEN_R6_I9_PAD FINNGEN NA 2022-01-24 Peripheral artery disease cardiovascular disease Cardiovascular Disease
rs28601761 3618 2.5e-05 -0.05014 0.951096261702897 260405 FINNGEN_R6_I9_CHD FINNGEN NA 2022-01-24 Major coronary heart disease event cardiovascular disease Cardiovascular Disease
rs28601761 3618 0.00212 -0.13226 0.876113176038411 260405 FINNGEN_R6_DRUGADVERS_NEUTROPENIA FINNGEN NA 2022-01-24 Drug-induced neutropenia immune system disease Immune System Disease
rs28601761 3618 2.6e-06 -0.00397482 0.996033069140916 484598 GCST90038604 GCST PMID:33959723 2021-04-08 Hypertension cardiovascular disease Cardiovascular Disease
rs28601761 3618 5.5e-06 -0.00240168 0.997601201725955 484598 GCST90038605 GCST PMID:33959723 2021-04-08 Cardiac problem cardiovascular disease Cardiovascular Disease
rs28601761 3618 0.000754 -0.0269 0.973458582515458 977323 GCST009541 GCST PMID:31919418 2020-01-09 Heart failure cardiovascular disease Cardiovascular Disease
rs28601761 3618 0.00215 -0.03873 0.962010416896805 255936 FINNGEN_R6_I9_CHD_NOREV FINNGEN NA 2022-01-24 Major coronary heart disease event excluding revascularizations cardiovascular disease Cardiovascular Disease
rs28601761 3618 0.00253 -0.04324 0.957681518919056 238338 FINNGEN_R6_I9_MI FINNGEN NA 2022-01-24 Myocardial infarction cardiovascular disease Cardiovascular Disease
rs28601761 3618 6.56e-07 -0.05065 0.950611326278473 260405 FINNGEN_R6_I9_ISCHHEART FINNGEN NA 2022-01-24 Ischemic heart diseases cardiovascular disease Cardiovascular Disease
rs28601761 3618 0.00392364 -0.0274789 0.972895210425824 113006 GCST004695 GCST PMID:28604731 2017-06-12 Insomnia complaints nervous system disease Nervous System Disease
rs28601761 3618 0.0038 0.2331 1.26250772378731 244837 FINNGEN_R6_G6_AUTONOM FINNGEN NA 2022-01-24 Autonomic disorders nervous system disease Nervous System Disease
rs28601761 3618 6.63e-12 -0.0529588912505218 0.948419 639221 GCST011365 GCST PMID:33532862 2021-02-03 Myocardial infarction cardiovascular disease Cardiovascular Disease
rs28601761 3618 1.53e-16 -0.09578 0.908663900138683 251596 FINNGEN_R6_E4_LIPOPROT FINNGEN NA 2022-01-24 Disorders of lipoprotein metabolism and other lipidaemias genetic, familial or congenital disease Genetic, Familial Or Congenital Disease
rs28601761 3618 8.78e-08 -0.05411 0.947327894701837 260405 FINNGEN_R6_I9_IHD FINNGEN NA 2022-01-24 "Ischaemic heart disease, wide definition" cardiovascular disease Cardiovascular Disease
rs28601761 3618 0.00391 0.15011 1.16196205152434 221228 FINNGEN_R6_J10_SIMPLBRONCH FINNGEN NA 2022-01-24 Simple and mucoplurulent chronic bronchitis respiratory or thoracic disease Respiratory Or Thoracic Disease
rs28601761 3618 1.8e-30 -0.0105853 0.989470527132094 484598 GCST90038595 GCST PMID:33959723 2021-04-08 Cardiovascular disease cardiovascular disease Cardiovascular Disease
rs28601761 3618 4.742e-20 -0.0534 0.948000736337591 296525 GCST005194 GCST PMID:29212778 2017-12-06 Coronary artery disease cardiovascular disease Cardiovascular Disease
rs28601761 3618 2.12e-09 0.06691 1.06919924591208 254733 FINNGEN_R6_K11_CHOLELITH FINNGEN NA 2022-01-24 Cholelithiasis gastrointestinal disease Gastrointestinal Disease
rs28601761 3618 0.00119 -0.04152 0.959330148546634 260405 FINNGEN_R6_I9_DOAAC FINNGEN NA 2022-01-24 "Diseases of arteries, arterioles and capillaries" cardiovascular disease Cardiovascular Disease
rs28601761 3618 0.0034 -0.08882 0.915010260599083 233845 FINNGEN_R6_E4_LIPOPROTNAS FINNGEN NA 2022-01-24 "Disorder of lipoprotein metabolism, unspecified" genetic, familial or congenital disease Genetic, Familial Or Congenital Disease
rs28601761 3618 4.7e-08 -0.0603005240055562 0.941481553257646 471717 GCST011364 GCST PMID:33532862 2021-02-03 Myocardial infarction cardiovascular disease Cardiovascular Disease
rs28601761 3618 2.1e-05 0.000809125 1.00080945242994 484598 GCST90038706 GCST PMID:33959723 2021-04-08 Fracture of pelvis or lower limb musculoskeletal or connective tissue disease Musculoskeletal Or Connective Tissue Disease
rs28601761 3618 3.61e-13 -0.10071 0.90419521147946 244540 FINNGEN_R6_E4_HYPERCHOL FINNGEN NA 2022-01-24 Pure hypercholesterolaemia genetic, familial or congenital disease Genetic, Familial Or Congenital Disease
rs28601761 3618 0.00014 -0.07045 0.931974337077706 199229 FINNGEN_R6_DM_PERIPHATHERO FINNGEN NA 2022-01-24 Peripheral atherosclerosis cardiovascular disease Cardiovascular Disease
rs28601761 3618 2.2e-06 -0.00147401 0.998527075819172 484598 GCST90038610 GCST PMID:33959723 2021-04-08 Myocardial infarction cardiovascular disease Cardiovascular Disease
rs28601761 3618 2.8e-15 -0.0565722 0.944998253158147 547261 GCST005195 GCST PMID:29212778 2017-12-06 Coronary artery disease cardiovascular disease Cardiovascular Disease
rs60987469 3618 0.000761 0.08145 1.08485897327924 141565 FINNGEN_R6_O15_GESTAT_HYPERT FINNGEN NA 2022-01-24 Gestational [pregnancy-induced] hypertension pregnancy or perinatal disease Pregnancy Or Perinatal Disease
rs60987469 3618 0.00139 -0.13663 0.872292914809502 256330 FINNGEN_R6_RHEUMA_SEROPOS_STRICT FINNGEN NA 2022-01-24 "Seropositive rheumatoid arthritis, strict definition" musculoskeletal or connective tissue disease Musculoskeletal Or Connective Tissue Disease
rs60987469 3618 0.00287 0.14532 1.15640956212605 242386 FINNGEN_R6_I9_ANEURYSM FINNGEN NA 2022-01-24 "Cerebral aneurysm, nonruptured" cardiovascular disease Cardiovascular Disease
rs60987469 3618 0.0022 -0.0012004 0.998800320191878 484598 GCST90038652 GCST PMID:33959723 2021-04-08 Bone disorder musculoskeletal or connective tissue disease Musculoskeletal Or Connective Tissue Disease
rs12541377 3618 0.00296 0.04527 1.04631032556204 147061 FINNGEN_R6_N14_BREAST FINNGEN NA 2022-01-24 Disorders of breast reproductive system or breast disease Reproductive System Or Breast Disease
rs12541377 3618 2.37576e-05 0.136312521697378 1.14604 11989 GCST005810 GCST PMID:29559693 2018-03-20 Osteoarthritis of the hip (hospital diagnosed) musculoskeletal or connective tissue disease Musculoskeletal Or Connective Tissue Disease
rs12541377 3618 0.00139 0.04671 1.04781809776629 216916 FINNGEN_R6_COX_ARTHROSIS FINNGEN NA 2022-01-24 Coxarthrosis [arthrosis of hip](FG) musculoskeletal or connective tissue disease Musculoskeletal Or Connective Tissue Disease
rs12541377 3618 0.00108 -0.07075 0.931694786711234 202777 FINNGEN_R6_M13_FIBROBLASTIC FINNGEN NA 2022-01-24 Fibroblastic disorders musculoskeletal or connective tissue disease Musculoskeletal Or Connective Tissue Disease
rs12541377 3618 0.00408 -0.19886 0.819664638349956 251387 FINNGEN_R6_H7_ANISOMETROPIA FINNGEN NA 2022-01-24 Anisometropia and aniseikonia disease of visual system Disease Of Visual System
rs12541377 3618 0.00252 0.05165 1.05300712551522 260405 FINNGEN_R6_F5_DEMENTIA_INCLAVO FINNGEN NA 2022-01-24 "Dementia, including avohilmo" nervous system disease Nervous System Disease
rs12541377 3618 0.00287 -0.42488 0.653848242211394 257977 FINNGEN_R6_Q17_OTHER_CONGEN_MALFO_HEART FINNGEN NA 2022-01-24 Other congenital malformations of heart cardiovascular disease Cardiovascular Disease
rs12541377 3618 0.002068801 -0.07849608 0.924505683986731 15283 GCST003566 GCST PMID:27386562 2016-06-17 Multiple sclerosis immune system disease Immune System Disease
rs12541377 3618 0.004028 0.0636 1.06566604707802 34950 GCST003724 GCST PMID:27329760 2016-06-21 Bipolar disorder nervous system disease Nervous System Disease
rs12541377 3618 0.00264 -0.11116 0.894795570183807 253591 FINNGEN_R6_J10_PLEURPLAGUE FINNGEN NA 2022-01-24 Pleural plaque respiratory or thoracic disease Respiratory Or Thoracic Disease
rs12541377 3618 6.174e-11 0.0272 1.02757329687277 944133 GCST90014033 GCST PMID:33888516 2021-04-22 Haemorrhoidal disease cardiovascular disease Cardiovascular Disease
rs12541377 3618 0.00354 0.05845 1.0601919747706 259780 FINNGEN_R6_L12_NONIONRADISKIN FINNGEN NA 2022-01-24 Skin changes due to chronic exposure to nonionizing radiation integumentary system disease Integumentary System Disease
rs12541377 3618 0.00184 -0.45235 0.636131484737829 253451 FINNGEN_R6_M13_HYPERANG FINNGEN NA 2022-01-24 Hypersensitivity angiitis cardiovascular disease Cardiovascular Disease
rs12541377 3618 0.00125 0.0385 1.03925072835798 393873 GCST007091 GCST PMID:30664745 2019-01-21 Osteoarthritis (hip) musculoskeletal or connective tissue disease Musculoskeletal Or Connective Tissue Disease
rs12541377 3618 0.00426 0.08812 1.09211916846547 259806 FINNGEN_R6_J10_OTHERINSTPULM FINNGEN NA 2022-01-24 Other insterstitial pulmonary diseases respiratory or thoracic disease Respiratory Or Thoracic Disease
rs12541377 3618 0.0016 0.04719 1.04832117118118 260405 FINNGEN_R6_M13_ARTHTROSIS_COX_PRIM_ICD10 FINNGEN NA 2022-01-24 "Coxarthrosis, primary" musculoskeletal or connective tissue disease Musculoskeletal Or Connective Tissue Disease
rs12541377 3618 0.00419 0.08848 1.09251240214393 235391 FINNGEN_R6_ILD FINNGEN NA 2022-01-24 Interstitial lung disease respiratory or thoracic disease Respiratory Or Thoracic Disease
rs12541377 3618 0.00297 -0.04187 0.95899444174676 245120 FINNGEN_R6_G6_CARPTU FINNGEN NA 2022-01-24 Carpal tunnel syndrome nervous system disease Nervous System Disease
rs12541377 3618 0.000654 0.05058 1.05188101046991 186533 FINNGEN_R6_M13_ARTHTROSIS_COX FINNGEN NA 2022-01-24 "Coxarthrosis," musculoskeletal or connective tissue disease Musculoskeletal Or Connective Tissue Disease
rs4251689 3618 0.000951 -0.05452 0.946939569877038 253928 FINNGEN_R6_I9_PAD FINNGEN NA 2022-01-24 Peripheral artery disease cardiovascular disease Cardiovascular Disease
rs4251689 3618 9e-04 0.00097484 1.00097531531095 484598 GCST90038617 GCST PMID:33959723 2021-04-08 Emphysema or chronic bronchitis respiratory or thoracic disease Respiratory Or Thoracic Disease
rs4251689 3618 0.002861 0.0121 1.01217350115549 944133 GCST90014033 GCST PMID:33888516 2021-04-22 Haemorrhoidal disease cardiovascular disease Cardiovascular Disease
rs4251689 3618 0.00212 -0.05302 0.948361045071723 253298 FINNGEN_R6_I9_ATHSCLE FINNGEN NA 2022-01-24 "Atherosclerosis, excluding cerebral, coronary and PAD" cardiovascular disease Cardiovascular Disease
rs4251689 3618 0.000478 0.05772 1.05941831704844 92512 FINNGEN_R6_N14_FEMGENPROL FINNGEN NA 2022-01-24 Female genital prolapse reproductive system or breast disease Reproductive System Or Breast Disease
rs4251689 3618 0.00394 0.0736 1.07637616890708 260405 FINNGEN_R6_F5_BEHEMOCHILD FINNGEN NA 2022-01-24 Behauvioural and emotional disorders with onset usually occuring in childhood and adolescence nervous system disease Nervous System Disease
rs4251689 3618 0.00334272000137866 0.0034556 1.00346157746894 322580 GCST005902 GCST PMID:29662059 2018-04-16 Depression (broad) nervous system disease Nervous System Disease
rs4251689 3618 0.00363 0.09029 1.09449164026196 260405 FINNGEN_R6_F5_PSYCHDEV FINNGEN NA 2022-01-24 Disorders of psychological developtment nervous system disease Nervous System Disease
rs4251689 3618 0.0022 -0.4084 0.664712940462091 81708 FINNGEN_R6_N14_PREMENSTSYNDROM FINNGEN NA 2022-01-24 Premenstrual syndrome reproductive system or breast disease Reproductive System Or Breast Disease
rs4251689 3618 1e-04 -0.00164346 0.998357889740869 484598 GCST90038633 GCST PMID:33959723 2021-04-08 Diabetes pancreas disease Pancreas Disease
rs4251689 3618 0.0037 -0.00168803 0.99831339392132 484598 GCST90038599 GCST PMID:33959723 2021-04-08 Diabetes or endocrine disease pancreas disease Pancreas Disease
rs4251689 3618 0.00058 0.13595 1.14562461093226 251982 FINNGEN_R6_F5_SCHIZOAFF FINNGEN NA 2022-01-24 Schizoaffective disorder nervous system disease Nervous System Disease
rs4251689 3618 0.000857 0.09377 1.09830710623029 135546 FINNGEN_R6_N14_INFLUTH FINNGEN NA 2022-01-24 Inflammatory disease of uterus reproductive system or breast disease Reproductive System Or Breast Disease
rs4251689 3618 0.00404 -0.11609 0.890395084133692 174679 FINNGEN_R6_M13_PYOGARTH FINNGEN NA 2022-01-24 Pyogenic arthritis infectious disease Infectious Disease
rs4251689 3618 0.0047 -0.0099 0.990148843682957 39451 GCST90016604 GCST PMID:33686288 2021-03-08 Bipolar disorder vs ADHD (ordinary least squares (OLS)) nervous system disease Nervous System Disease
rs4251689 3618 0.002 0.05601 1.05760825976633 260405 FINNGEN_R6_F5_PERSOBEH FINNGEN NA 2022-01-24 Disorders of adult personality and behaviour nervous system disease Nervous System Disease
rs4251689 3618 0.00379 -0.12879 0.879158569461081 241676 FINNGEN_R6_H7_CONJUHAEMOR FINNGEN NA 2022-01-24 conjunctival haemorrhage disease of visual system Disease Of Visual System
rs4251689 3618 6.1e-05 -0.00333037 0.9966751695309 484598 GCST90038604 GCST PMID:33959723 2021-04-08 Hypertension cardiovascular disease Cardiovascular Disease
rs4251689 3618 7e-04 -0.00300767 0.996996848508219 484598 GCST90038595 GCST PMID:33959723 2021-04-08 Cardiovascular disease cardiovascular disease Cardiovascular Disease
rs4251689 3618 0.000274553438344579 0.0175629706548942 1.01771810650869 602604 GCST90000514 GCST PMID:34187846 2021-06-29 Gastroesophageal reflux disease gastrointestinal disease Gastrointestinal Disease
rs4251689 3618 0.00447 -0.0522 0.949139020054833 199229 FINNGEN_R6_DM_PERIPHATHERO FINNGEN NA 2022-01-24 Peripheral atherosclerosis cardiovascular disease Cardiovascular Disease
rs4251689 3618 0.00377 0.19711 1.21787799991801 257310 FINNGEN_R6_F5_CONDUCT FINNGEN NA 2022-01-24 Conduct disorder nervous system disease Nervous System Disease
rs4251689 3618 0.00477 0.19386 1.21392632137421 260405 FINNGEN_R6_KRA_PSY_BEHAV FINNGEN NA 2022-01-24 Behavioural disorders nervous system disease Nervous System Disease
rs3824419 3618 0.0023 -0.04109 0.959742749213295 221047 FINNGEN_R6_I9_NONISCHCARDMYOP FINNGEN NA 2022-01-24 Non-ischemic cardiomyopathy cardiovascular disease Cardiovascular Disease
rs3824419 3618 0.00318 -0.06262 0.939300340009442 260405 FINNGEN_R6_M13_EARLY_LUMBAR_PROLAPSE FINNGEN NA 2022-01-24 "Early lumbar disc prolapse, operated" musculoskeletal or connective tissue disease Musculoskeletal Or Connective Tissue Disease
rs3824419 3618 0.00386 -0.07692 0.92596392775771 260405 FINNGEN_R6_F5_BEHEMOCHILD FINNGEN NA 2022-01-24 Behauvioural and emotional disorders with onset usually occuring in childhood and adolescence nervous system disease Nervous System Disease
rs3824419 3618 0.00298 -0.08538 0.918163316041572 185906 FINNGEN_R6_I9_AVBLOCK FINNGEN NA 2022-01-24 AV-block cardiovascular disease Cardiovascular Disease
rs3824419 3618 0.00255 -0.18501 0.831095972850842 226329 FINNGEN_R6_I9_VARICVEOES FINNGEN NA 2022-01-24 Oesophageal varices cardiovascular disease Cardiovascular Disease
rs3824419 3618 0.0024 0.00240465 1.00240754348962 484598 GCST90038597 GCST PMID:33959723 2021-04-08 Gastrointestinal or abdominal disease gastrointestinal disease Gastrointestinal Disease
rs3824419 3618 0.000906 0.05664 1.05827476289642 92512 FINNGEN_R6_N14_FEMGENPROL FINNGEN NA 2022-01-24 Female genital prolapse reproductive system or breast disease Reproductive System Or Breast Disease
rs3824419 3618 1.9e-05 0.00395887 1.00396671667708 484598 GCST90038604 GCST PMID:33959723 2021-04-08 Hypertension cardiovascular disease Cardiovascular Disease
rs3824419 3618 0.00018 0.00375336 1.00376041267663 484598 GCST90038595 GCST PMID:33959723 2021-04-08 Cardiovascular disease cardiovascular disease Cardiovascular Disease
rs3824419 3618 0.00088 0.00151437 1.00151551723729 484598 GCST90038598 GCST PMID:33959723 2021-04-08 Renal or urological disease urinary system disease Urinary System Disease
rs3824419 3618 0.0008023 0.0284 1.02880712497782 659316 GCST006867 GCST PMID:30054458 2018-07-27 Type 2 diabetes pancreas disease Pancreas Disease
rs7034200 3618 0.00122 -0.04679 0.954287776982965 186533 FINNGEN_R6_M13_ARTHTROSIS_COX FINNGEN NA 2022-01-24 "Coxarthrosis," musculoskeletal or connective tissue disease Musculoskeletal Or Connective Tissue Disease
rs7034200 3618 4.91e-19 0.124454 1.13252992288556 520580 GCST90014023 GCST PMID:34012112 2021-05-19 Type 1 diabetes pancreas disease Pancreas Disease
rs7034200 3618 0.00196 0.09225 1.09663894755059 243700 FINNGEN_R6_H7_RETINOPATHYDIAB_BKG FINNGEN NA 2022-01-24 Diabetic background retinopathy disease of visual system Disease Of Visual System
rs7034200 3618 1.102e-05 -0.0408 0.960021114971651 403124 GCST007090 GCST PMID:30664745 2019-01-21 Knee osteoarthritis musculoskeletal or connective tissue disease Musculoskeletal Or Connective Tissue Disease
rs7034200 3618 0.0032 0.00112692 1.00112755521293 484598 GCST90038637 GCST PMID:33959723 2021-04-08 Hypothyroidism or myxedema endocrine system disease Endocrine System Disease
rs7034200 3618 5.45647776371788e-09 0.129061221927368 1.13775977788003 17685 GCST90000529 GCST PMID:33830302 2021-04-08 Type 1 diabetes pancreas disease Pancreas Disease
rs7034200 3618 0.00421 -0.02204 0.97820110622439 260405 FINNGEN_R6_RHEUMA_ENDPOINTS FINNGEN NA 2022-01-24 Finngen Rheumatological endpoints musculoskeletal or connective tissue disease Musculoskeletal Or Connective Tissue Disease
rs7034200 3618 4.6e-06 0.04111 1.04196671558053 260405 FINNGEN_R6_DIABETES_FG FINNGEN NA 2022-01-24 "Diabetes, varying definitions" pancreas disease Pancreas Disease
rs7034200 3618 5.32e-08 0.05356 1.05502029108606 254846 FINNGEN_R6_E4_HYTHYNAS FINNGEN NA 2022-01-24 "Hypothyroidism,  other/unspecified" endocrine system disease Endocrine System Disease
rs7034200 3618 0.00185 0.09287 1.09731907451565 244818 FINNGEN_R6_DM_BCKGRND_RETINA FINNGEN NA 2022-01-24 Background diabetic retinopathy disease of visual system Disease Of Visual System
rs7034200 3618 1.78567201485806e-08 0.106969220997242 1.1129 18856 GCST005536 GCST PMID:25751624 2015-04-01 Type 1 diabetes pancreas disease Pancreas Disease
rs7034200 3618 2.27e-06 0.04682 1.04793336409658 249793 FINNGEN_R6_KELA_DIAB_INSUL_EXMORE FINNGEN NA 2022-01-24 "Diabetes, insuline treatment (Kela reimbursement) (more control exclusions)" pancreas disease Pancreas Disease
rs7034200 3618 0.00334 0.10506 1.11077725499165 242927 FINNGEN_R6_H7_RETINOPATHYDIAB_PROLIF FINNGEN NA 2022-01-24 Proliferative diabetic retinopathy disease of visual system Disease Of Visual System
rs7034200 3618 0.00011 0.00170819 1.00170964978762 484598 GCST90038633 GCST PMID:33959723 2021-04-08 Diabetes pancreas disease Pancreas Disease
rs7034200 3618 8e-04 0.00200913 1.00201114965403 484598 GCST90038599 GCST PMID:33959723 2021-04-08 Diabetes or endocrine disease pancreas disease Pancreas Disease
rs7034200 3618 6.3e-07 0.0582689081239758 1.06 69033 GCST005047 GCST PMID:22885922 2012-09-01 Type 2 diabetes pancreas disease Pancreas Disease
rs7034200 3618 2.916e-10 0.039 1.03977048365016 298957 GCST007518 GCST PMID:29632382 2018-04-09 Type 2 diabetes (adjusted for BMI) pancreas disease Pancreas Disease
rs7034200 3618 1.782e-08 0.0414 1.04226892974698 298957 GCST007517 GCST PMID:29632382 2018-04-09 Type 2 diabetes pancreas disease Pancreas Disease
rs7034200 3618 3.09e-05 0.03399 1.03457426093378 260405 FINNGEN_R6_AUTOIMMUNE FINNGEN NA 2022-01-24 Autoimmune diseases immune system disease Immune System Disease
rs7034200 3618 0.000195 0.06688 1.06916717041584 138100 FINNGEN_R6_O15_PREG_DM FINNGEN NA 2022-01-24 Diabetes mellitus in pregnancy pregnancy or perinatal disease Pregnancy Or Perinatal Disease
rs7034200 3618 0.00205 -0.0404 NA 11296 GCST90032674 GCST PMID:34668383 2021-10-20 Serum lipopolysaccharide activity infectious disease Infectious Disease
rs7034200 3618 7.46e-09 0.06103 1.06293080163293 235230 FINNGEN_R6_E4_HYTHY_AI_STRICT FINNGEN NA 2022-01-24 "Hypothyroidism, strict autoimmune" endocrine system disease Endocrine System Disease
rs7034200 3618 1.55e-06 0.08646 1.09030775453534 147061 FINNGEN_R6_GEST_DIABETES FINNGEN NA 2022-01-24 Gestational diabetes (for exclusion) pregnancy or perinatal disease Pregnancy Or Perinatal Disease
rs7034200 3618 0.000149 -0.07917 0.923882851009551 259277 FINNGEN_R6_THYROTOXICOSIS FINNGEN NA 2022-01-24 Thyrotoxicosis endocrine system disease Endocrine System Disease
rs7034200 3618 0.00228 0.06492 1.06707365507706 196542 FINNGEN_R6_DM_KETOACIDOSIS FINNGEN NA 2022-01-24 Diabetic ketoacidosis pancreas disease Pancreas Disease
rs7034200 3618 0.0004882 -0.0407 0.960117121883414 393873 GCST007091 GCST PMID:30664745 2019-01-21 Osteoarthritis (hip) musculoskeletal or connective tissue disease Musculoskeletal Or Connective Tissue Disease
rs7034200 3618 0.0002321 0.0862 1.09002431136837 24840 GCST010681 GCST PMID:32005708 2020-01-31 Type 1 diabetes pancreas disease Pancreas Disease
rs7034200 3618 1.69e-08 0.07115 1.07374227513063 98164 FINNGEN_R6_HYPOTHY_LEVOTHY FINNGEN NA 2022-01-24 "Hypothyroidism, levothyroxin purchases" endocrine system disease Endocrine System Disease
rs7034200 3618 4.8e-09 0.05773 1.05942891128458 260405 FINNGEN_R6_E4_HYTHY_AI_STRICT_PURCH FINNGEN NA 2022-01-24 "Hypothyroidism, strict autoimmune, 3 medication purchases required" endocrine system disease Endocrine System Disease
rs7034200 3618 0.00444 0.04954 1.05078762287912 199410 FINNGEN_R6_DM_SEVERAL_COMPLICATIONS FINNGEN NA 2022-01-24 "Diabetes, several complications" pancreas disease Pancreas Disease
rs7034200 3618 0.000689 -0.06956 0.932804163455668 79973 FINNGEN_R6_THYROID_DISORDER_IBD FINNGEN NA 2022-01-24 "Disorders of thyroid, IBD co-morbidities" gastrointestinal disease Gastrointestinal Disease
rs7034200 3618 0.000292 0.08288 1.086411431354 245715 FINNGEN_R6_H7_RETINOPATHYDIAB FINNGEN NA 2022-01-24 Diabetic retinopathy disease of visual system Disease Of Visual System
rs7034200 3618 0.001 -0.00214172 0.997860571845823 484598 GCST90038654 GCST PMID:33959723 2021-04-08 Joint disorder musculoskeletal or connective tissue disease Musculoskeletal Or Connective Tissue Disease
rs7034200 3618 0.00029 -0.0019812 0.998020761281276 484598 GCST90038686 GCST PMID:33959723 2021-04-08 Osteoarthritis musculoskeletal or connective tissue disease Musculoskeletal Or Connective Tissue Disease
rs7034200 3618 0.00147873418834 -0.0333997934733 0.967151821300615 127265 GCST009722 GCST PMID:31959993 2020-01-20 Glaucoma (multi-trait analysis) disease of visual system Disease Of Visual System
rs7034200 3618 0.001408 0.05 1.05127109637602 70127 GCST005413 GCST PMID:29358691 2018-01-22 Type 2 diabetes pancreas disease Pancreas Disease
rs7034200 3618 2.16e-08 0.07045 1.07299091854352 98381 FINNGEN_R6_HYPOTHYROIDISM FINNGEN NA 2022-01-24 Hypothyroidism (congenital or acquired) endocrine system disease Endocrine System Disease
rs7034200 3618 6.67e-07 0.03397 1.03455356965547 260405 FINNGEN_R6_E4_ENDONUTRMET FINNGEN NA 2022-01-24 "Endocrine, nutritional and metabolic diseases" endocrine system disease Endocrine System Disease
rs7034200 3618 0.00113 -0.04646 0.954602743916055 216916 FINNGEN_R6_COX_ARTHROSIS FINNGEN NA 2022-01-24 Coxarthrosis [arthrosis of hip](FG) musculoskeletal or connective tissue disease Musculoskeletal Or Connective Tissue Disease
rs7034200 3618 4.894e-07 -0.0383 0.962424170326683 417596 GCST007092 GCST PMID:30664745 2019-01-21 Osteoarthritis of the hip or knee musculoskeletal or connective tissue disease Musculoskeletal Or Connective Tissue Disease
rs7034200 3618 1.69e-08 0.07115 1.07374227513063 98164 FINNGEN_R6_HYPOTHY_PURCHASE FINNGEN NA 2022-01-24 Hypothyroidism and >3 levothyroxin purchases endocrine system disease Endocrine System Disease
rs7034200 3618 4.78e-06 0.04166 1.04253995490046 260405 FINNGEN_R6_E4_THYROID FINNGEN NA 2022-01-24 Disorders of the thyroid gland endocrine system disease Endocrine System Disease
rs7034200 3618 7.85e-06 0.0404 1.04122718177803 260405 FINNGEN_R6_E4_DIABETES FINNGEN NA 2022-01-24 Diabetes mellitus pancreas disease Pancreas Disease
rs7034200 3618 4.44e-05 0.03857 1.03932347845519 249334 FINNGEN_R6_DM_OTHER_WIDE FINNGEN NA 2022-01-24 "Other diabetes, wide definition" pancreas disease Pancreas Disease
rs7034200 3618 0.000667 -0.06138 0.940465794863729 238726 FINNGEN_R6_K11_PULP_PERIAPICAL FINNGEN NA 2022-01-24 Diseases of pulp and periapical tissues gastrointestinal disease Gastrointestinal Disease
rs7034200 3618 0.001329 -0.0468232997160989 0.954256 63556 GCST005811 GCST PMID:29559693 2018-03-20 Osteoarthritis (self-reported) musculoskeletal or connective tissue disease Musculoskeletal Or Connective Tissue Disease
rs7034200 3618 2.333e-08 0.0402 1.04101895716483 659316 GCST006867 GCST PMID:30054458 2018-07-27 Type 2 diabetes pancreas disease Pancreas Disease
rs385893 3618 0.00290615 -0.0769610411361284 0.925925925925926 25708 GCST000679 GCST PMID:20453842 2010-05-09 Rheumatoid arthritis musculoskeletal or connective tissue disease Musculoskeletal Or Connective Tissue Disease
rs385893 3618 0.00349 0.04679 1.04790192656722 244470 FINNGEN_R6_F5_STRESSOTH FINNGEN NA 2022-01-24 "Other reactioin to severe stress, and adjustment disorders" nervous system disease Nervous System Disease
rs385893 3618 0.00397 0.06113 1.06303710002792 252427 FINNGEN_R6_PRIM_COXARTHROSIS FINNGEN NA 2022-01-24 "Primary coxarthrosis, bilateral" musculoskeletal or connective tissue disease Musculoskeletal Or Connective Tissue Disease
rs385893 3618 0.00261 -0.14562 0.864486145511943 254254 FINNGEN_R6_M13_HYPERMOBILITY FINNGEN NA 2022-01-24 Hypermobility syndrome musculoskeletal or connective tissue disease Musculoskeletal Or Connective Tissue Disease
rs385893 3618 0.00443 -0.15914 0.85287694783785 198378 FINNGEN_R6_M13_MEDIALEPICOND FINNGEN NA 2022-01-24 Medial epicondylitis musculoskeletal or connective tissue disease Musculoskeletal Or Connective Tissue Disease
rs385893 3618 0.00148 -0.48955 0.612902138099527 241277 FINNGEN_R6_H7_PROLIFRETINOPATHOTH FINNGEN NA 2022-01-24 Other proliferative retinopathy disease of visual system Disease Of Visual System
rs385893 3618 0.000426 0.53717 1.71115742795087 85811 FINNGEN_R6_N14_MALEGENINOTH FINNGEN NA 2022-01-24 Disorders of male genital organs in diseases classified elsewhere reproductive system or breast disease Reproductive System Or Breast Disease
rs385893 3618 0.0043 0.025 1.02531512052443 14831 GCST90016610 GCST PMID:33686288 2021-03-08 Crohn's disease vs rheumatoid arthritis (ordinary least squares (OLS)) gastrointestinal disease Gastrointestinal Disease
rs385893 3618 0.00013 -0.43328 0.648378920288469 241521 FINNGEN_R6_H7_EYELIDNAS FINNGEN NA 2022-01-24 Other specified and unspecified  disorders of eyelid disease of visual system Disease Of Visual System
rs385893 3618 0.00159 0.03607 1.03672841494004 260405 FINNGEN_R6_I9_CEREBVASC FINNGEN NA 2022-01-24 Cerebrovascular diseases cardiovascular disease Cardiovascular Disease
rs385893 3618 0.00314 0.03733 1.03803551604363 253283 FINNGEN_R6_I9_STR_SAH FINNGEN NA 2022-01-24 "Stroke, including SAH" cardiovascular disease Cardiovascular Disease
rs385893 3618 0.00389 -0.07186 0.930661179256248 197819 FINNGEN_R6_M13_RADICULOPATHY FINNGEN NA 2022-01-24 Radiculopathy nervous system disease Nervous System Disease
rs59699173 3618 0.00337 -0.04779 0.953333966190862 260405 FINNGEN_R6_K11_ENERCOLNONINF FINNGEN NA 2022-01-24 Noninfective enteritis and colitis gastrointestinal disease Gastrointestinal Disease
rs59699173 3618 0.00391 -0.16045 0.851760410527795 250515 FINNGEN_R6_K11_CD_NOUC FINNGEN NA 2022-01-24 "Crohn disease (strict definition, all UC cases excluded)" gastrointestinal disease Gastrointestinal Disease
rs59699173 3618 0.0033 0.19526 1.21562700842729 255339 FINNGEN_R6_I9_SECONDRIGHT FINNGEN NA 2022-01-24 Secondary right heart disease cardiovascular disease Cardiovascular Disease
rs59699173 3618 0.00281 -0.11303 0.893123865998126 260405 FINNGEN_R6_AB1_ARTHROPOD FINNGEN NA 2022-01-24 Arthropod-borne viral fevers and viral haemorrhagic fevers infectious disease Infectious Disease
rs686030 3618 0.00079 -0.07598 0.926834743068878 195346 FINNGEN_R6_I9_NONRHEVALV FINNGEN NA 2022-01-24 Non-rheumatic valve diseases cardiovascular disease Cardiovascular Disease
rs686030 3618 3.79e-18 0.13316 1.14243277295221 260405 FINNGEN_R6_K11_GALLBILPANC FINNGEN NA 2022-01-24 "Disorders of gallbladder, biliary tract and pancreas" pancreas disease Pancreas Disease
rs686030 3618 0.000753 0.19264 1.21244623429883 147061 FINNGEN_R6_O15_ICP_WIDE FINNGEN NA 2022-01-24 "Intrahepatic Cholestasis of Pregnancy (ICP) , incl. ICD-8" gastrointestinal disease Gastrointestinal Disease
rs686030 3618 6.1e-11 0.00251883 1.00252200491742 484598 GCST90038628 GCST PMID:33959723 2021-04-08 Gallbladder disease gastrointestinal disease Gastrointestinal Disease
rs686030 3618 0.00345 -0.34534 0.707979599478118 260107 FINNGEN_R6_I9_HEARTFAIL_AND_HYPERTCARDIOM FINNGEN NA 2022-01-24 Heart failure and hypertrophic cardiomyopathy cardiovascular disease Cardiovascular Disease
rs686030 3618 0.000253 -0.56889 0.566153520457381 259223 FINNGEN_R6_AB1_VIRAN_CNS_INFECTIONS_NOS FINNGEN NA 2022-01-24 "Viral infections of central nervous system, not elsewhere classified/unspecified" infectious disease Infectious Disease
rs686030 3618 0.00322 -0.04585 0.955185229229803 260405 FINNGEN_R6_I9_ISCHHEART FINNGEN NA 2022-01-24 Ischemic heart diseases cardiovascular disease Cardiovascular Disease
rs686030 3618 0.00213 -0.03404 0.966532842550568 260405 FINNGEN_R6_I9_OTHHEART FINNGEN NA 2022-01-24 Other heart diseases cardiovascular disease Cardiovascular Disease
rs686030 3618 0.000493 0.23067 1.259443554492 83570 FINNGEN_R6_O15_ICP_EXMORE FINNGEN NA 2022-01-24 Intrahepatic Cholestasis of Pregnancy (ICP)  (more control exclusions) gastrointestinal disease Gastrointestinal Disease
rs686030 3618 0.00329 -0.15031 0.860441198305111 255257 FINNGEN_R6_M13_POLYMYALGIA FINNGEN NA 2022-01-24 Polymyalgia rheumatica musculoskeletal or connective tissue disease Musculoskeletal Or Connective Tissue Disease
rs686030 3618 0.000403 0.23175 1.26080448830283 147061 FINNGEN_R6_O15_ICP FINNGEN NA 2022-01-24 Intrahepatic Cholestasis of Pregnancy (ICP) gastrointestinal disease Gastrointestinal Disease
rs686030 3618 0.00436 -0.34885 0.705498947175564 241535 FINNGEN_R6_I9_PROGVASC FINNGEN NA 2022-01-24 Progressive vascular leukoencephalopathy infectious disease Infectious Disease
rs686030 3618 0.00122 -0.06256 0.939356699720617 199258 FINNGEN_R6_I9_OTHARR FINNGEN NA 2022-01-24 Other arrhytmias cardiovascular disease Cardiovascular Disease
rs686030 3618 0.00146 0.35038 1.41960689673138 204796 FINNGEN_R6_R18_LACK_EXPEC_NORMAL_PHYSIO_DEVELOPMENT FINNGEN NA 2022-01-24 Lack of expected normal physiological development nervous system disease Nervous System Disease
rs686030 3618 6.75e-21 0.15854 1.17179879523958 255750 FINNGEN_R6_CHOLELITH_BROAD FINNGEN NA 2022-01-24 "Cholelithiasis, broad definition with cholecystitis" gastrointestinal disease Gastrointestinal Disease
rs686030 3618 0.00245 -0.04683 0.954249606235306 260405 FINNGEN_R6_I9_IHD FINNGEN NA 2022-01-24 "Ischaemic heart disease, wide definition" cardiovascular disease Cardiovascular Disease
rs686030 3618 0.0046 -0.07583 0.92697377870775 253298 FINNGEN_R6_I9_ATHSCLE FINNGEN NA 2022-01-24 "Atherosclerosis, excluding cerebral, coronary and PAD" cardiovascular disease Cardiovascular Disease
rs686030 3618 0.00304 -0.40002 0.670306639768782 260405 FINNGEN_R6_K11_ATROPHY_SALIVARY_GLAND FINNGEN NA 2022-01-24 Atrophy of salivary gland gastrointestinal disease Gastrointestinal Disease
rs686030 3618 2.1e-11 0.00247632 1.0024793886128 484598 GCST90038629 GCST PMID:33959723 2021-04-08 Cholelithiasis or gall stones gastrointestinal disease Gastrointestinal Disease
rs686030 3618 0.00015 0.00408093 1.00408926833369 484598 GCST90038597 GCST PMID:33959723 2021-04-08 Gastrointestinal or abdominal disease gastrointestinal disease Gastrointestinal Disease
rs686030 3618 0.00139 -0.04822 0.952924120708494 203162 FINNGEN_R6_CARDIAC_ARRHYTM FINNGEN NA 2022-01-24 Cardiac arrhytmias cardiovascular disease Cardiovascular Disease
rs686030 3618 0.00162 0.09065 1.09488572818403 231283 FINNGEN_R6_K11_CHRONGASTR FINNGEN NA 2022-01-24 Chronic gastritis gastrointestinal disease Gastrointestinal Disease
rs686030 3618 0.002 -0.26864 0.764418396742658 260405 FINNGEN_R6_I9_HYPERTROCARDMYOP FINNGEN NA 2022-01-24 Hypertrophic cardiomyopathy cardiovascular disease Cardiovascular Disease
rs686030 3618 0.003633 0.057 1.0586558103955 80610 GCST005647 GCST PMID:29566793 2018-03-21 Amyotrophic lateral sclerosis nervous system disease Nervous System Disease
rs686030 3618 0.003633 0.057 1.0586558103955 80610 GCST005647 GCST PMID:29566793 2018-03-21 Amyotrophic lateral sclerosis nervous system disease Nervous System Disease
rs686030 3618 0.003633 0.057 1.0586558103955 80610 GCST005647 GCST PMID:29566793 2018-03-21 Amyotrophic lateral sclerosis nervous system disease Nervous System Disease
rs686030 3618 0.003633 0.057 1.0586558103955 80610 GCST005647 GCST PMID:29566793 2018-03-21 Amyotrophic lateral sclerosis nervous system disease Nervous System Disease
rs686030 3618 0.003633 0.057 1.0586558103955 80610 GCST005647 GCST PMID:29566793 2018-03-21 Amyotrophic lateral sclerosis nervous system disease Nervous System Disease
rs686030 3618 5.67e-20 0.15725 1.1702881493698 254733 FINNGEN_R6_K11_CHOLELITH FINNGEN NA 2022-01-24 Cholelithiasis gastrointestinal disease Gastrointestinal Disease
rs686030 3618 0.00334 -0.11282 0.893311441704745 237769 FINNGEN_R6_AB1_BACT_INTEST_OTH FINNGEN NA 2022-01-24 Other bacterial intestinal infections infectious disease Infectious Disease
rs686030 3618 0.00445 -0.21141 0.809442127566064 260405 FINNGEN_R6_L12_BULLOUS FINNGEN NA 2022-01-24 Bullous disorders integumentary system disease Integumentary System Disease
rs686030 3618 0.000884 -0.39819 0.671534423999486 259848 FINNGEN_R6_L12_PEMPHIGOID FINNGEN NA 2022-01-24 Pemphigoid integumentary system disease Integumentary System Disease
rs686030 3618 0.003249 -0.1036 0.901585859647811 21191 GCST012597 GCST PMID:29325848 2017-12-02 Attention deficit hyperactivity disorder [females] nervous system disease Nervous System Disease
rs10811661 3618 0.000538 -0.03372 0.966842182551945 260405 FINNGEN_R6_E4_ENDONUTRMET FINNGEN NA 2022-01-24 "Endocrine, nutritional and metabolic diseases" endocrine system disease Endocrine System Disease
rs10811661 3618 0.000659 -0.11524 0.891152241701585 254084 FINNGEN_R6_H7_GLAUCOMA_POAG FINNGEN NA 2022-01-24 "Primary open-angle glaucoma, strict" disease of visual system Disease Of Visual System
rs10811661 3618 0.00279 -0.15636 0.855251244496068 216726 FINNGEN_R6_E4_DMNASNOCOMP FINNGEN NA 2022-01-24 Unspecified diabetes without complications pancreas disease Pancreas Disease
rs10811661 3618 0.00181 -0.18319 0.832609944818014 242469 FINNGEN_R6_H7_RETINOPATHYDIAB_NAS FINNGEN NA 2022-01-24 Other diabetic retinopathy disease of visual system Disease Of Visual System
rs10811661 3618 0.00379 0.1168 1.12389462828549 243783 FINNGEN_R6_H7_RETINALBREAK FINNGEN NA 2022-01-24 Retinal breaks without detachment disease of visual system Disease Of Visual System
rs10811661 3618 1.8e-07 -0.00114568 0.99885497604077 484598 GCST90038634 GCST PMID:33959723 2021-04-08 Type 2 diabetes pancreas disease Pancreas Disease
rs10811661 3618 0.000616002153016 -0.0477140026077 0.953406419839393 127265 GCST009722 GCST PMID:31959993 2020-01-20 Glaucoma (multi-trait analysis) disease of visual system Disease Of Visual System
rs10811661 3618 5.74e-29 -0.14374 0.866112908143243 260405 FINNGEN_R6_DIABETES_FG FINNGEN NA 2022-01-24 "Diabetes, varying definitions" pancreas disease Pancreas Disease
rs10811661 3618 0.00435 -0.08577 0.91780530216556 255283 FINNGEN_R6_H7_GLAUCPRIMOPEN FINNGEN NA 2022-01-24 Primary open-angle glaucoma disease of visual system Disease Of Visual System
rs10811661 3618 0.00348 -0.12401 0.883371007128511 244818 FINNGEN_R6_DM_BCKGRND_RETINA FINNGEN NA 2022-01-24 Background diabetic retinopathy disease of visual system Disease Of Visual System
rs10811661 3618 0.00422 -0.24178 0.785228908910644 242876 FINNGEN_R6_DM_BCKGRND_RETINA_NONPROLIF FINNGEN NA 2022-01-24 Severe non-proliferative background diabetic retinopathy disease of visual system Disease Of Visual System
rs10811661 3618 1.18e-27 -0.15506 0.856363794114481 249793 FINNGEN_R6_KELA_DIAB_INSUL_EXMORE FINNGEN NA 2022-01-24 "Diabetes, insuline treatment (Kela reimbursement) (more control exclusions)" pancreas disease Pancreas Disease
rs10811661 3618 0.000625 -0.07312 0.929489284619048 253168 FINNGEN_R6_DM_RETINA_PROLIF FINNGEN NA 2022-01-24 Proliferative diabetic retinopathy disease of visual system Disease Of Visual System
rs10811661 3618 0.000917 -0.08542 0.918126590243452 147061 FINNGEN_R6_GEST_DIABETES FINNGEN NA 2022-01-24 Gestational diabetes (for exclusion) pregnancy or perinatal disease Pregnancy Or Perinatal Disease
rs10811661 3618 2.76e-06 -0.15337 0.857812272546059 245715 FINNGEN_R6_H7_RETINOPATHYDIAB FINNGEN NA 2022-01-24 Diabetic retinopathy disease of visual system Disease Of Visual System
rs10811661 3618 0.000486 -0.15443 0.856903473285862 243463 FINNGEN_R6_H7_MACULOPATHYDIAB FINNGEN NA 2022-01-24 Diabetic maculopathy disease of visual system Disease Of Visual System
rs10811661 3618 0.00232 -0.09375 0.910510361380034 195703 FINNGEN_R6_DM_HYPOGLYC FINNGEN NA 2022-01-24 Diabetic hypoglycemia pancreas disease Pancreas Disease
rs10811661 3618 0.000409 -0.15677 0.854900663359869 253236 FINNGEN_R6_DM_MACULOPATHY FINNGEN NA 2022-01-24 Diabetic maculopathy disease of visual system Disease Of Visual System
rs10811661 3618 1.1e-27 -0.19062035960865 0.826446280991736 69033 GCST005047 GCST PMID:22885922 2012-09-01 Type 2 diabetes pancreas disease Pancreas Disease
rs10811661 3618 0.00474 -0.07256 0.930009944389564 138100 FINNGEN_R6_O15_PREG_DM FINNGEN NA 2022-01-24 Diabetes mellitus in pregnancy pregnancy or perinatal disease Pregnancy Or Perinatal Disease
rs10811661 3618 0.00449 -0.12053 0.886450493431669 243700 FINNGEN_R6_H7_RETINOPATHYDIAB_BKG FINNGEN NA 2022-01-24 Diabetic background retinopathy disease of visual system Disease Of Visual System
rs10811661 3618 0.00219 0.65008 1.91569407841011 251080 FINNGEN_R6_E4_PITUDISNAS FINNGEN NA 2022-01-24 "Disorders of pituitary gland, other and/or unspecified" endocrine system disease Endocrine System Disease
rs10811661 3618 0.000245 -0.11115 0.894804518184249 196542 FINNGEN_R6_DM_KETOACIDOSIS FINNGEN NA 2022-01-24 Diabetic ketoacidosis pancreas disease Pancreas Disease
rs10811661 3618 1.1e-35 -0.0071428 0.9928826491671 484598 GCST90038633 GCST PMID:33959723 2021-04-08 Diabetes pancreas disease Pancreas Disease
rs10811661 3618 7.18e-05 -0.17714 0.837662503563019 216574 FINNGEN_R6_DM_MACULOPATHY_EXMORE FINNGEN NA 2022-01-24 Diabetic maculopathy (more control exclusions) disease of visual system Disease Of Visual System
rs10811661 3618 4.62e-05 -0.23454 0.790934595874787 216474 FINNGEN_R6_E4_DM2PERIPH FINNGEN NA 2022-01-24 Type 2 diabetes with peripheral circulatory complications cardiovascular disease Cardiovascular Disease
rs10811661 3618 3.5e-20 -0.00752323 0.992504998660223 484598 GCST90038599 GCST PMID:33959723 2021-04-08 Diabetes or endocrine disease pancreas disease Pancreas Disease
rs10811661 3618 4.132e-58 -0.1569 0.85478953349723 659316 GCST006867 GCST PMID:30054458 2018-07-27 Type 2 diabetes pancreas disease Pancreas Disease
rs10811661 3618 0.000108 -0.06623 0.935915578951595 224461 FINNGEN_R6_DM_RETINOPATHY_EXMORE FINNGEN NA 2022-01-24 Diabetic retinopathy (more control exclusions) disease of visual system Disease Of Visual System
rs10811661 3618 1.95e-06 -0.11842 0.888322878644539 199410 FINNGEN_R6_DM_SEVERAL_COMPLICATIONS FINNGEN NA 2022-01-24 "Diabetes, several complications" pancreas disease Pancreas Disease
rs10811661 3618 1.308e-13 -0.1586 0.853337625761527 70127 GCST005413 GCST PMID:29358691 2018-01-22 Type 2 diabetes pancreas disease Pancreas Disease
rs10811661 3618 3.04e-29 -0.14559 0.864512080485331 260405 FINNGEN_R6_E4_DIABETES FINNGEN NA 2022-01-24 Diabetes mellitus pancreas disease Pancreas Disease
rs10811661 3618 5.23e-27 -0.14585 0.864287336562381 249334 FINNGEN_R6_DM_OTHER_WIDE FINNGEN NA 2022-01-24 "Other diabetes, wide definition" pancreas disease Pancreas Disease
rs10811661 3618 0.000115 -0.12184 0.885290003572091 219937 FINNGEN_R6_E4_DMNAS FINNGEN NA 2022-01-24 Unspecified diabetes pancreas disease Pancreas Disease
rs10811661 3618 0.000556 -0.11635 0.890163611504563 260405 FINNGEN_R6_H7_GLAUCOMA_JOAG FINNGEN NA 2022-01-24 Juvenile Open Angle Glaucoma disease of visual system Disease Of Visual System
rs10811661 3618 0.0047 -0.23914 0.787304652005462 241758 FINNGEN_R6_H7_RETINOPATHYDIAB_BKG_SEVERE FINNGEN NA 2022-01-24 Severe diabetic background retinopathy disease of visual system Disease Of Visual System
rs10811661 3618 0.002885 0.0937 1.09823022742364 24840 GCST010681 GCST PMID:32005708 2020-01-31 Type 1 diabetes pancreas disease Pancreas Disease
rs62544382 3618 0.00479 -0.04944 0.951762262159054 259644 FINNGEN_R6_D3_ANAEMIANAS FINNGEN NA 2022-01-24 Other and unspecified anaemias hematologic disease Hematologic Disease
rs62544382 3618 0.0016 -0.09735 0.907238417112447 125510 FINNGEN_R6_O15_PREG_PROLONGED FINNGEN NA 2022-01-24 Prolonged pregnancy pregnancy or perinatal disease Pregnancy Or Perinatal Disease
rs62544382 3618 8.606e-05 0.0965 1.10130958114379 24840 GCST010681 GCST PMID:32005708 2020-01-31 Type 1 diabetes pancreas disease Pancreas Disease
rs62544382 3618 0.00482 0.042124 1.04302380568423 520580 GCST90014023 GCST PMID:34012112 2021-05-19 Type 1 diabetes pancreas disease Pancreas Disease
rs62544382 3618 0.00374 -0.12556 0.882002842668836 204701 FINNGEN_R6_AUTOIMMUNE_HYPERTHYROIDISM FINNGEN NA 2022-01-24 Autoimmune hyperthyroidism endocrine system disease Endocrine System Disease
rs62544382 3618 0.003113 -0.049 0.952181129698505 45975 GCST004133 GCST PMID:28067908 2017-01-09 Ulcerative colitis gastrointestinal disease Gastrointestinal Disease
rs10971921 3618 0.00073 -0.011 0.989060278775369 57667 GCST90016619 GCST PMID:33686288 2021-03-08 Schizophrenia vs anorexia nervosa (ordinary least squares (OLS)) nervous system disease Nervous System Disease
rs10971921 3618 0.00183 0.0374 1.038108181073 417596 GCST007092 GCST PMID:30664745 2019-01-21 Osteoarthritis of the hip or knee musculoskeletal or connective tissue disease Musculoskeletal Or Connective Tissue Disease
rs10971921 3618 0.001507 0.0463 1.04738858040328 403124 GCST007090 GCST PMID:30664745 2019-01-21 Knee osteoarthritis musculoskeletal or connective tissue disease Musculoskeletal Or Connective Tissue Disease
rs10971921 3618 0.00230253 0.100143932918848 1.10533 22347 GCST005813 GCST PMID:29559693 2018-03-20 Osteoarthritis of the knee (hospital diagnosed) musculoskeletal or connective tissue disease Musculoskeletal Or Connective Tissue Disease
rs10971921 3618 0.0023 -0.00373851 0.996268469528122 484598 GCST90038604 GCST PMID:33959723 2021-04-08 Hypertension cardiovascular disease Cardiovascular Disease
rs10752652 3618 0.00462 0.03519 1.03581649523841 233807 FINNGEN_R6_K11_DIVERTIC FINNGEN NA 2022-01-24 Diverticular disease of intestine gastrointestinal disease Gastrointestinal Disease
rs10752652 3618 0.0023 -0.12039 0.886574605188369 140417 FINNGEN_R6_N14_FIANOV FINNGEN NA 2022-01-24 "Female infertility, associated with anovulation" reproductive system or breast disease Reproductive System Or Breast Disease
rs10752652 3618 0.00138 0.10079 1.10604434806035 258871 FINNGEN_R6_N14_GLOMEINOTH FINNGEN NA 2022-01-24 Glomerular disorders in diseases classified elsewhere urinary system disease Urinary System Disease
rs10752652 3618 0.00297 0.09325 1.09773613500044 233411 FINNGEN_R6_G6_BELLPA FINNGEN NA 2022-01-24 Bell's palsy nervous system disease Nervous System Disease
rs10752652 3618 0.00422 0.32604 1.38547078659589 246765 FINNGEN_R6_L12_VITILIGO FINNGEN NA 2022-01-24 Vitiligo integumentary system disease Integumentary System Disease
rs10752652 3618 0.00177 0.07519 1.07808896833034 260405 FINNGEN_R6_N14_GLOMERULAR FINNGEN NA 2022-01-24 Glomerular diseases urinary system disease Urinary System Disease
rs10752652 3618 0.00381 0.16939 1.18458203584219 260405 FINNGEN_R6_GENERALI_SKIN_ERUPT_DRUGS_MEDICAM FINNGEN NA 2022-01-24 Generalized skin eruption due to drugs and medicaments integumentary system disease Integumentary System Disease
rs10752652 3618 0.00136028 0.0943106794712412 1.0989010989011 14267 GCST003155 GCST PMID:26502338 2015-10-26 Systemic lupus erythematosus urinary system disease Urinary System Disease
rs10752652 3618 0.00136028 0.0943106794712412 1.0989010989011 14267 GCST003156 GCST PMID:26502338 2015-10-26 Systemic lupus erythematosus urinary system disease Urinary System Disease
rs10752652 3618 0.00431 0.0165 1.01663687678606 360838 GCST005038 GCST PMID:29083406 2017-10-30 Allergic disease (asthma, hay fever or eczema) immune system disease Immune System Disease
rs10752652 3618 0.000721185508800448 0.0222755372289314 1.02252548949843 408422 GCST90014325 GCST PMID:34103634 2021-06-08 Asthma respiratory or thoracic disease Respiratory Or Thoracic Disease
rs10752652 3618 0.00169 0.06741 1.06973397920722 141068 FINNGEN_R6_O15_PRE_OR_ECLAMPSIA FINNGEN NA 2022-01-24 Pre-eclampsia or eclampsia pregnancy or perinatal disease Pregnancy Or Perinatal Disease
rs10752652 3618 0.00096 -0.19014 0.826843367768432 251554 FINNGEN_R6_H7_PRESBYOPIA FINNGEN NA 2022-01-24 Presbyopia disease of visual system Disease Of Visual System
rs10752652 3618 0.00053 0.00218987 1.00219226951653 484598 GCST90038616 GCST PMID:33959723 2021-04-08 Asthma respiratory or thoracic disease Respiratory Or Thoracic Disease
rs10752652 3618 0.00227 -0.39666 0.672562658066684 260405 FINNGEN_R6_EPISEIZALCO FINNGEN NA 2022-01-24 Epileptic seizures related to alcohol nervous system disease Nervous System Disease
rs10752652 3618 0.00193 0.0692 1.07165051782033 140674 FINNGEN_R6_O15_PREECLAMPS FINNGEN NA 2022-01-24 Pre-eclampsia pregnancy or perinatal disease Pregnancy Or Perinatal Disease
rs10752652 3618 0.000393 0.12728 1.13573497905897 250844 FINNGEN_R6_H8_OTOSCLE FINNGEN NA 2022-01-24 Otosclerosis disease of ear Disease Of Ear
rs13289294 3618 0.00413 -0.05656 0.945009782207163 260405 FINNGEN_R6_AB1_OTHER_VIRAL FINNGEN NA 2022-01-24 Other viral diseases infectious disease Infectious Disease
rs13289294 3618 0.0016 -0.00154231 0.99845887874885 484598 GCST90038637 GCST PMID:33959723 2021-04-08 Hypothyroidism or myxedema endocrine system disease Endocrine System Disease
rs13289294 3618 0.0021 -0.00219111 0.997811288729236 484598 GCST90038599 GCST PMID:33959723 2021-04-08 Diabetes or endocrine disease pancreas disease Pancreas Disease
rs13289294 3618 0.0012 -0.000613293 0.999386895025712 484598 GCST90038634 GCST PMID:33959723 2021-04-08 Type 2 diabetes pancreas disease Pancreas Disease
rs13289294 3618 0.0003142 0.0657 1.06790629721624 45975 GCST004133 GCST PMID:28067908 2017-01-09 Ulcerative colitis gastrointestinal disease Gastrointestinal Disease
rs13289294 3618 0.00145 -0.55066 0.576569149137664 246689 FINNGEN_R6_L12_OTHERINFILTRATIVESKIN FINNGEN NA 2022-01-24 Other infiltrative disorders of skin and subcutaneous tissue integumentary system disease Integumentary System Disease
rs13289294 3618 0.0038 0.11518 1.12207539296614 246540 FINNGEN_R6_H8_EUSTSALP FINNGEN NA 2022-01-24 Eustachian salpingitis and obstruction disease of ear Disease Of Ear
rs13289294 3618 0.000195 -0.14882 0.861724211297897 184531 FINNGEN_R6_I9_CARDMYOOTH FINNGEN NA 2022-01-24 "Cardiomyopathy, other and unspecified" cardiovascular disease Cardiovascular Disease
rs13289294 3618 0.00382 0.20528 1.22786882010484 254107 FINNGEN_R6_L12_OTHACUSKINSUNNAS FINNGEN NA 2022-01-24 Other and unspecified acute skin changes due to ultraviolet radiation integumentary system disease Integumentary System Disease
rs13289294 3618 0.00062 -0.00179294 0.998208666356745 484598 GCST90038635 GCST PMID:33959723 2021-04-08 Thyroid problem (not cancer) endocrine system disease Endocrine System Disease
rs13289294 3618 0.0012 0.029 1.02942459447513 14831 GCST90016610 GCST PMID:33686288 2021-03-08 Crohn's disease vs rheumatoid arthritis (ordinary least squares (OLS)) gastrointestinal disease Gastrointestinal Disease
rs13289294 3618 0.00350413320609385 0.0220137584217029 1.02225784902826 408422 GCST90014325 GCST PMID:34103634 2021-06-08 Asthma respiratory or thoracic disease Respiratory Or Thoracic Disease
rs13289294 3618 0.002585 0.0555 1.05706901707242 40266 GCST004132 GCST PMID:28067908 2017-01-09 Crohn's disease gastrointestinal disease Gastrointestinal Disease
rs13289294 3618 0.000296 -0.21256 0.808511804157853 251677 FINNGEN_R6_E4_ADRENAL FINNGEN NA 2022-01-24 Other disorders of adrenal gland endocrine system disease Endocrine System Disease
rs13289294 3618 0.00462 -0.03082 0.969650094385626 260405 FINNGEN_R6_L12_DERMATITISECZEMA FINNGEN NA 2022-01-24 Dermatitis and eczema integumentary system disease Integumentary System Disease
rs13289294 3618 0.00401 -0.07269 0.929889050955037 260405 FINNGEN_R6_D3_BLOODOTHER FINNGEN NA 2022-01-24 Other diseases of blood and blood-forming organs hematologic disease Hematologic Disease
rs13289294 3618 0.00159 -0.16973 0.843892636851215 257450 FINNGEN_R6_D3_OTHERWHITECELL FINNGEN NA 2022-01-24 Other disorders of white blood cells immune system disease Immune System Disease
rs13289294 3618 0.00166 -0.21037 0.810284385276827 251518 FINNGEN_R6_E4_ADDISON FINNGEN NA 2022-01-24 Adrenocortical insufficiency endocrine system disease Endocrine System Disease
rs13289294 3618 0.00386 -0.31133 0.732472120182178 260405 FINNGEN_R6_DRUGADVERS_ADRENOCORTICAL_INSUFFICIENCY FINNGEN NA 2022-01-24 Drug-induced adrenocortical insufficiency endocrine system disease Endocrine System Disease
rs13289294 3618 5.861e-06 0.0648 1.06694561392107 59957 GCST004131 GCST PMID:28067908 2017-01-09 Inflammatory bowel disease gastrointestinal disease Gastrointestinal Disease
rs13289294 3618 0.00044 0.03 1.03045453395352 15843 GCST90016625 GCST PMID:33686288 2021-03-08 Ulcerative colitis vs rheumatoid arthritis (ordinary least squares (OLS)) gastrointestinal disease Gastrointestinal Disease
rs2740488 3618 0.00265 0.049138 1.05036529114909 520580 GCST90014023 GCST PMID:34012112 2021-05-19 Type 1 diabetes pancreas disease Pancreas Disease
rs2740488 3618 0.00196 0.10922 1.11540771304743 201831 FINNGEN_R6_J10_CHRONLARYNGITIS FINNGEN NA 2022-01-24 Chronic laryngitis and laryngotracheitis infectious disease Infectious Disease
rs2740488 3618 0.0014 -0.0250281 0.975282506204858 547261 GCST005195 GCST PMID:29212778 2017-12-06 Coronary artery disease cardiovascular disease Cardiovascular Disease
rs2740488 3618 0.001598 0.0838 1.08741138978119 24840 GCST010681 GCST PMID:32005708 2020-01-31 Type 1 diabetes pancreas disease Pancreas Disease
rs2740488 3618 0.000364 -0.06142 0.940428176984297 244540 FINNGEN_R6_E4_HYPERCHOL FINNGEN NA 2022-01-24 Pure hypercholesterolaemia genetic, familial or congenital disease Genetic, Familial Or Congenital Disease
rs2740488 3618 0.00451 0.48492 1.62404508004074 251060 FINNGEN_R6_VD_MX FINNGEN NA 2022-01-24 Vascular dementia (mixed) cardiovascular disease Cardiovascular Disease
rs2740488 3618 3.46e-05 -0.0597 0.942047105327966 251596 FINNGEN_R6_E4_LIPOPROT FINNGEN NA 2022-01-24 Disorders of lipoprotein metabolism and other lipidaemias genetic, familial or congenital disease Genetic, Familial Or Congenital Disease
rs2740488 3618 0.00368 0.41366 1.51234284289449 241521 FINNGEN_R6_H7_EYELIDNAS FINNGEN NA 2022-01-24 Other specified and unspecified  disorders of eyelid disease of visual system Disease Of Visual System
rs2740488 3618 0.000107025778594 0.0459679338502 1.04704083585034 127265 GCST009722 GCST PMID:31959993 2020-01-20 Glaucoma (multi-trait analysis) disease of visual system Disease Of Visual System
rs2740488 3618 0.001812 -0.0504 0.950849008819122 105248 GCST010723 GCST PMID:32843070 2020-08-26 Early age-related macular degeneration disease of visual system Disease Of Visual System
rs2740488 3618 0.00326 -0.07428 0.928411702167545 260341 FINNGEN_R6_RHEUMA_SEROPOS_OTH FINNGEN NA 2022-01-24 Other/unspecified seropositiverheumatoid arthritis musculoskeletal or connective tissue disease Musculoskeletal Or Connective Tissue Disease
rs2740488 3618 0.00155 -0.1096 0.896192540626934 250584 FINNGEN_R6_J10_ACUTELOWERNAS FINNGEN NA 2022-01-24 Unspecified acute lower respiratory infection infectious disease Infectious Disease
rs2740488 3618 0.002905 0.0523 1.05369180264277 54162 GCST002245 GCST PMID:24162737 2013-10-27 Alzheimer's disease (late onset) nervous system disease Nervous System Disease
rs2740488 3618 0.000561 0.41701 1.51741768703608 160240 FINNGEN_R6_ESOSINOPHIL_DISEASE FINNGEN NA 2022-01-24 Eosinophilic disease (BM) immune system disease Immune System Disease
rs2740488 3618 9.32545900141423e-05 0.0425896731122 NA 472868 GCST90012877 GCST PMID:33589840 2021-02-15 Alzheimer's disease or family history of Alzheimer's disease nervous system disease Nervous System Disease
rs2740488 3618 0.00121 0.15131 1.16335724293359 83097 FINNGEN_R6_N14_OTHNONINFVAG FINNGEN NA 2022-01-24 Other noninflammatory disorders of vagina reproductive system or breast disease Reproductive System Or Breast Disease
rs2740488 3618 0.00474 0.19102 1.21048366151243 235151 FINNGEN_R6_AB1_SALMONELLA_OTH FINNGEN NA 2022-01-24 Other salmonella infections infectious disease Infectious Disease
rs2740488 3618 0.003723 -0.0247384886426615 0.975565 639221 GCST011365 GCST PMID:33532862 2021-02-03 Myocardial infarction cardiovascular disease Cardiovascular Disease
rs2740488 3618 0.000442 -0.0225 0.977751237193336 296525 GCST005194 GCST PMID:29212778 2017-12-06 Coronary artery disease cardiovascular disease Cardiovascular Disease
rs2740488 3618 0.00112 -0.13564 0.873156912403406 250582 FINNGEN_R6_H7_KERATITISOTH FINNGEN NA 2022-01-24 Other keratitis disease of visual system Disease Of Visual System
rs2740488 3618 0.00012 -0.00395025 0.996057541974073 484598 GCST90038595 GCST PMID:33959723 2021-04-08 Cardiovascular disease cardiovascular disease Cardiovascular Disease
rs2740488 3618 0.00083 -0.00114637 0.998854286831074 484598 GCST90038610 GCST PMID:33959723 2021-04-08 Myocardial infarction cardiovascular disease Cardiovascular Disease
rs150611042 3618 0.00195 0.73478 2.08502323693164 260405 FINNGEN_R6_AB1_PROTOZOAL FINNGEN NA 2022-01-24 Protozoal diseases infectious disease Infectious Disease
rs150611042 3618 0.00342 0.10539 1.11114387197427 219900 FINNGEN_R6_M13_SHOULDER FINNGEN NA 2022-01-24 Shoulder lesions musculoskeletal or connective tissue disease Musculoskeletal Or Connective Tissue Disease
rs150611042 3618 0.00273 0.15969 1.17314713900317 203159 FINNGEN_R6_M13_CERVICDISC FINNGEN NA 2022-01-24 Cervical disc disorders musculoskeletal or connective tissue disease Musculoskeletal Or Connective Tissue Disease
rs150611042 3618 0.00378 0.47174 1.60278060659018 250515 FINNGEN_R6_K11_CD_NOUC FINNGEN NA 2022-01-24 "Crohn disease (strict definition, all UC cases excluded)" gastrointestinal disease Gastrointestinal Disease
rs150611042 3618 0.00176 0.15017 1.162031771339 205314 FINNGEN_R6_M13_SCIATICA FINNGEN NA 2022-01-24 Siatica+with lumbago musculoskeletal or connective tissue disease Musculoskeletal Or Connective Tissue Disease
rs150611042 3618 0.000376 0.47508 1.60814284376736 232566 FINNGEN_R6_G6_PLANTAR FINNGEN NA 2022-01-24 Lesion of plantar nerve nervous system disease Nervous System Disease
rs3812591 3618 3.692e-16 0.1123 1.11884846484135 59957 GCST004131 GCST PMID:28067908 2017-01-09 Inflammatory bowel disease gastrointestinal disease Gastrointestinal Disease
rs3812591 3618 5.5e-10 0.056 1.05759768373661 14831 GCST90016610 GCST PMID:33686288 2021-03-08 Crohn's disease vs rheumatoid arthritis (ordinary least squares (OLS)) gastrointestinal disease Gastrointestinal Disease
rs3812591 3618 0.00354 0.15268 1.16495213460775 245513 FINNGEN_R6_G6_NEUROOTH FINNGEN NA 2022-01-24 Other disorders of nervous system nervous system disease Nervous System Disease
rs3812591 3618 0.0045 -0.2029 0.81635987333128 231983 FINNGEN_R6_E4_LACTOSEINT FINNGEN NA 2022-01-24 Lactose intolerance gastrointestinal disease Gastrointestinal Disease
rs3812591 3618 0.0047 0.27229 1.31296770674111 258274 FINNGEN_R6_J10_HYPERSPNEUMONI FINNGEN NA 2022-01-24 Hypersensitivity pneumonitis due to organic dust respiratory or thoracic disease Respiratory Or Thoracic Disease
rs3812591 3618 6.28683579298e-09 0.0814055 1.08481069812906 27432 GCST003045 GCST PMID:26192919 2015-07-20 Ulcerative colitis [EA] gastrointestinal disease Gastrointestinal Disease
rs3812591 3618 4.1e-06 0.039 1.03977048365016 15843 GCST90016625 GCST PMID:33686288 2021-03-08 Ulcerative colitis vs rheumatoid arthritis (ordinary least squares (OLS)) gastrointestinal disease Gastrointestinal Disease
rs3812591 3618 4.78840025917e-23 0.109987 1.11626355893828 34652 GCST003043 GCST PMID:26192919 2015-07-20 Inflammatory bowel disease [EA] gastrointestinal disease Gastrointestinal Disease
rs3812591 3618 0.00283 -0.02804 0.972349472044475 147061 FINNGEN_R6_N14_FEMALEGENNONINF FINNGEN NA 2022-01-24 Noninflammatory disorders of female genital tract reproductive system or breast disease Reproductive System Or Breast Disease
rs3812591 3618 0.0036 -0.15474 0.856637874379101 251958 FINNGEN_R6_E4_ENDODIS FINNGEN NA 2022-01-24 Other endocrine disorders endocrine system disease Endocrine System Disease
rs3812591 3618 0.00214 -0.1632 0.849421287167598 257869 FINNGEN_R6_F5_ADHD FINNGEN NA 2022-01-24 Disturbance of activity and attention nervous system disease Nervous System Disease
rs3812591 3618 0.00329 0.1698 1.18506781405462 250515 FINNGEN_R6_K11_CD_NOUC FINNGEN NA 2022-01-24 "Crohn disease (strict definition, all UC cases excluded)" gastrointestinal disease Gastrointestinal Disease
rs3812591 3618 8.232e-07 0.0869 1.09078759550461 45975 GCST004133 GCST PMID:28067908 2017-01-09 Ulcerative colitis gastrointestinal disease Gastrointestinal Disease
rs3812591 3618 0.001597 -0.0186 0.981571912492519 296525 GCST005194 GCST PMID:29212778 2017-12-06 Coronary artery disease cardiovascular disease Cardiovascular Disease
rs3812591 3618 4.20896494643e-22 0.129403 1.13814870568374 20883 GCST003044 GCST PMID:26192919 2015-07-20 Crohn's disease [EA] gastrointestinal disease Gastrointestinal Disease
rs3812591 3618 0.000774 0.05677 1.05841234755841 205314 FINNGEN_R6_M13_SCIATICA FINNGEN NA 2022-01-24 Siatica+with lumbago musculoskeletal or connective tissue disease Musculoskeletal Or Connective Tissue Disease
rs3812591 3618 2.624e-14 0.1352 1.14476571460045 40266 GCST004132 GCST PMID:28067908 2017-01-09 Crohn's disease gastrointestinal disease Gastrointestinal Disease
rs3812591 3618 0.00064 0.00255604 1.00255930945527 484598 GCST90038616 GCST PMID:33959723 2021-04-08 Asthma respiratory or thoracic disease Respiratory Or Thoracic Disease
rs3812591 3618 0.000965 -0.0292135918335144 0.971209 639221 GCST011365 GCST PMID:33532862 2021-02-03 Myocardial infarction cardiovascular disease Cardiovascular Disease
rs3812591 3618 0.00101 0.02323 1.02350191791879 260405 FINNGEN_R6_J10_RESPIRATORY FINNGEN NA 2022-01-24 Diseases of the respiratory system respiratory or thoracic disease Respiratory Or Thoracic Disease
rs3812591 3618 0.00177 -0.06588 0.936243206735746 199229 FINNGEN_R6_DM_PERIPHATHERO FINNGEN NA 2022-01-24 Peripheral atherosclerosis cardiovascular disease Cardiovascular Disease
rs3812591 3618 6.15e-05 -0.0953101798043249 0.909090909090909 26405 GCST000964 GCST PMID:21297633 2011-02-06 Ulcerative colitis gastrointestinal disease Gastrointestinal Disease
rs2388595 3618 0.0035 0.012 1.01207228886608 21787 GCST90016597 GCST PMID:33686288 2021-03-08 ADHD vs obsessive compulsive disorder (ordinary least squares (OLS)) nervous system disease Nervous System Disease
rs2388595 3618 0.000364 -0.14604 0.864123137567832 134162 FINNGEN_R6_N14_INFCERVIX FINNGEN NA 2022-01-24 Inflammatory disease of cervix uteri reproductive system or breast disease Reproductive System Or Breast Disease
rs2388595 3618 0.00489 -0.17975 0.835479055068494 251518 FINNGEN_R6_E4_ADDISON FINNGEN NA 2022-01-24 Adrenocortical insufficiency endocrine system disease Endocrine System Disease
rs2388595 3618 0.0026 0.000532676 1.00053281789705 484598 GCST90038689 GCST PMID:33959723 2021-04-08 Atrial fibrillation cardiovascular disease Cardiovascular Disease
rs2388595 3618 0.00208 -0.44129 0.643206149740098 259827 FINNGEN_R6_I9_RHEUFEVHRT FINNGEN NA 2022-01-24 Rheumatic fever with heart involvement infectious disease Infectious Disease
rs2388595 3618 0.00429 -0.1601 0.852058578847892 251677 FINNGEN_R6_E4_ADRENAL FINNGEN NA 2022-01-24 Other disorders of adrenal gland endocrine system disease Endocrine System Disease
rs2388595 3618 0.000563 -0.18387 0.832043962511331 195058 FINNGEN_R6_M13_PANNICULITIS FINNGEN NA 2022-01-24 Panniculitis affecting regions of neck and back integumentary system disease Integumentary System Disease
rs11258437 3618 0.00479 -0.27953 0.756139043303603 81819 FINNGEN_R6_N14_ENDOMETRIOSIS_INTESTINE FINNGEN NA 2022-01-24 Endometriosis of intestine reproductive system or breast disease Reproductive System Or Breast Disease
rs11258437 3618 0.000729 0.0266 1.02695693782085 659316 GCST006867 GCST PMID:30054458 2018-07-27 Type 2 diabetes pancreas disease Pancreas Disease
rs11258437 3618 0.0032 0.05637 1.05798906728108 199229 FINNGEN_R6_DM_PERIPHATHERO FINNGEN NA 2022-01-24 Peripheral atherosclerosis cardiovascular disease Cardiovascular Disease
rs11258437 3618 0.00437 0.02955 1.02999093373111 260405 FINNGEN_R6_I9_CVD_HARD FINNGEN NA 2022-01-24 Hard cardiovascular diseases cardiovascular disease Cardiovascular Disease
rs11258437 3618 0.00412 0.30276 1.35358956396044 241388 FINNGEN_R6_MACULAR_CYST FINNGEN NA 2022-01-24 Macular cyst disease of visual system Disease Of Visual System
rs11258437 3618 0.00289 0.45927 1.58291803295926 251967 FINNGEN_R6_R18_ABNORMALITY_WHITE_BLOOD_CELLS_NOT_ELSEW_CLASSIFIED FINNGEN NA 2022-01-24 "Abnormality of white blood cells, not elsewhere classified" immune system disease Immune System Disease
rs11258437 3618 0.00362 0.04912 1.05034638474401 260405 FINNGEN_R6_J10_PLEURA FINNGEN NA 2022-01-24 Other diseases of pleura respiratory or thoracic disease Respiratory Or Thoracic Disease
rs11258437 3618 0.000218 0.06384 1.06592183762296 245732 FINNGEN_R6_I9_HEARTFAIL_AND_CHD FINNGEN NA 2022-01-24 Heart failure and coronary heart disease cardiovascular disease Cardiovascular Disease
rs11258437 3618 0.000809 0.03467 1.03527801067901 249793 FINNGEN_R6_KELA_DIAB_INSUL_EXMORE FINNGEN NA 2022-01-24 "Diabetes, insuline treatment (Kela reimbursement) (more control exclusions)" pancreas disease Pancreas Disease
rs11258437 3618 0.00413 0.04232 1.04322825838586 238338 FINNGEN_R6_I9_MI FINNGEN NA 2022-01-24 Myocardial infarction cardiovascular disease Cardiovascular Disease
rs11258437 3618 0.0042 0.00233248 1.00233520234767 484598 GCST90038604 GCST PMID:33959723 2021-04-08 Hypertension cardiovascular disease Cardiovascular Disease
rs56278466 3618 4.6e-06 0.000668962 1.00066918580498 484598 GCST90038608 GCST PMID:33959723 2021-04-08 Essential hypertension cardiovascular disease Cardiovascular Disease
rs56278466 3618 0.00176 0.05932 1.06111474313468 260405 FINNGEN_R6_F5_UNSMENDIS FINNGEN NA 2022-01-24 Unspecified mental disorder nervous system disease Nervous System Disease
rs56278466 3618 0.00251 0.03027 1.03073279424113 254846 FINNGEN_R6_E4_HYTHYNAS FINNGEN NA 2022-01-24 "Hypothyroidism,  other/unspecified" endocrine system disease Endocrine System Disease
rs56278466 3618 0.000521 0.2537 1.28878511073345 198113 FINNGEN_R6_M13_SHOULDERBURSITIS FINNGEN NA 2022-01-24 Bursitis of shoulder musculoskeletal or connective tissue disease Musculoskeletal Or Connective Tissue Disease
rs56278466 3618 0.00435 0.03066 1.03113485842831 235230 FINNGEN_R6_E4_HYTHY_AI_STRICT FINNGEN NA 2022-01-24 "Hypothyroidism, strict autoimmune" endocrine system disease Endocrine System Disease
rs56278466 3618 0.000279 0.03002 1.03047514325029 147061 FINNGEN_R6_N14_FEMALEGENNONINF FINNGEN NA 2022-01-24 Noninflammatory disorders of female genital tract reproductive system or breast disease Reproductive System Or Breast Disease
rs56278466 3618 0.00417 0.02875 1.02916727049335 260405 FINNGEN_R6_E4_HYTHY_AI_STRICT_PURCH FINNGEN NA 2022-01-24 "Hypothyroidism, strict autoimmune, 3 medication purchases required" endocrine system disease Endocrine System Disease
rs56278466 3618 0.00131 0.06542 1.06760732531104 87793 FINNGEN_R6_N14_OTHNONINFUTER FINNGEN NA 2022-01-24 "Other noninflammatory disorders of uterus, except cervix" reproductive system or breast disease Reproductive System Or Breast Disease
rs56278466 3618 0.00467 0.06873 1.07114696042221 257080 FINNGEN_R6_AB1_SEXUAL_TRANSMISSION_NOS FINNGEN NA 2022-01-24 "Other predominantly sexually transmitted diseases, not elsewhere classified" infectious disease Infectious Disease
rs56278466 3618 0.00349 0.02707 1.02743972102679 260405 FINNGEN_R6_E4_THYROID FINNGEN NA 2022-01-24 Disorders of the thyroid gland endocrine system disease Endocrine System Disease
rs56278466 3618 0.000417 0.05897 1.06074341796028 92512 FINNGEN_R6_N14_FEMGENPROL FINNGEN NA 2022-01-24 Female genital prolapse reproductive system or breast disease Reproductive System Or Breast Disease
rs11012732 3618 0.00249 0.04829 1.04947495893641 147061 FINNGEN_R6_N14_BREAST FINNGEN NA 2022-01-24 Disorders of breast reproductive system or breast disease Reproductive System Or Breast Disease
rs11012732 3618 0.000107 0.04547 1.04651960855475 201213 FINNGEN_R6_M13_ARTHROSIS_KNEE FINNGEN NA 2022-01-24 Gonarthrosis musculoskeletal or connective tissue disease Musculoskeletal Or Connective Tissue Disease
rs11012732 3618 0.00378 0.04557 1.04662426574838 205314 FINNGEN_R6_M13_SCIATICA FINNGEN NA 2022-01-24 Siatica+with lumbago musculoskeletal or connective tissue disease Musculoskeletal Or Connective Tissue Disease
rs11012732 3618 0.001073 0.0323 1.03282730702464 403124 GCST007090 GCST PMID:30664745 2019-01-21 Knee osteoarthritis musculoskeletal or connective tissue disease Musculoskeletal Or Connective Tissue Disease
rs11012732 3618 0.000992 0.0989 1.10395589844907 200462 FINNGEN_R6_M13_LATERALEPICOND FINNGEN NA 2022-01-24 Lateral epicondylitis musculoskeletal or connective tissue disease Musculoskeletal Or Connective Tissue Disease
rs11012732 3618 0.00182 0.4214 1.52409379401511 251116 FINNGEN_R6_E4_PARANAS FINNGEN NA 2022-01-24 "Disorders of parathyroid gland, other and/or unspecified" endocrine system disease Endocrine System Disease
rs11012732 3618 0.00251 -0.44065 0.643617933432658 260394 FINNGEN_R6_K11_HYPOLASIA_ENAMEL FINNGEN NA 2022-01-24 Hypolasia of dental enamel gastrointestinal disease Gastrointestinal Disease
rs11012732 3618 0.00215 0.02784 1.02823115427468 260405 FINNGEN_R6_I9_HYPERTENSION FINNGEN NA 2022-01-24 Hypertensive diseases cardiovascular disease Cardiovascular Disease
rs11012732 3618 0.00176 0.02186 1.02210068035813 260405 FINNGEN_R6_M13_MUSCULOSKELETAL FINNGEN NA 2022-01-24 Diseases of the musculoskeletal system and connective tissue musculoskeletal or connective tissue disease Musculoskeletal Or Connective Tissue Disease
rs11012732 3618 0.000387 0.03296 1.03350919804657 260405 FINNGEN_R6_J10_LOWCHRON FINNGEN NA 2022-01-24 Chronic lower respiratory diseases respiratory or thoracic disease Respiratory Or Thoracic Disease
rs11012732 3618 0.00258 0.14503 1.15607425197535 250980 FINNGEN_R6_H7_GLAUCOMA_NTG FINNGEN NA 2022-01-24 Normotensive glaucoma disease of visual system Disease Of Visual System
rs11012732 3618 0.00316 -0.18979 0.827132813597216 255339 FINNGEN_R6_I9_SECONDRIGHT FINNGEN NA 2022-01-24 Secondary right heart disease cardiovascular disease Cardiovascular Disease
rs11012732 3618 0.002205 -0.0412 NA 627998 GCST90000513 GCST PMID:34111113 2021-06-10 Frozen shoulder musculoskeletal or connective tissue disease Musculoskeletal Or Connective Tissue Disease
rs11012732 3618 0.002205 -0.0412 NA 627998 GCST90000513 GCST PMID:34111113 2021-06-10 Frozen shoulder musculoskeletal or connective tissue disease Musculoskeletal Or Connective Tissue Disease
rs11012732 3618 0.00307 0.03431 1.03490537767313 260405 FINNGEN_R6_M13_ARTHROSIS_KNEE_PRIM_ICD10 FINNGEN NA 2022-01-24 "Gonarthrosis,primary" musculoskeletal or connective tissue disease Musculoskeletal Or Connective Tissue Disease
rs11012732 3618 0.000301 0.04118 1.04203965580349 231596 FINNGEN_R6_KNEE_ARTHROSIS FINNGEN NA 2022-01-24 Gonarthrosis [arthrosis of knee](FG) musculoskeletal or connective tissue disease Musculoskeletal Or Connective Tissue Disease
rs11012732 3618 0.000307 0.02701 1.02737807649289 260405 FINNGEN_R6_R18_SYMPTOMS_SIGNS_INVOLVI_CIRCULATO_RESPI_SYSTEMS FINNGEN NA 2022-01-24 Symptoms and signs involving the circulatory and respiratory systems respiratory or thoracic disease Respiratory Or Thoracic Disease
rs11012732 3618 0.00493 0.04483 1.04585005028678 260405 FINNGEN_R6_H7_VISUALDISTBLIND FINNGEN NA 2022-01-24 Visual disturbances and blindness disease of visual system Disease Of Visual System
rs11012732 3618 0.00193 0.09128 1.09557572351849 248051 FINNGEN_R6_DRY_AMD FINNGEN NA 2022-01-24 Dry age-related macular degeneration (includes geographic atrophy) disease of visual system Disease Of Visual System
rs11012732 3618 0.00486 0.12098 1.12860234009482 252303 FINNGEN_R6_L12_ACNE_VULGARIS FINNGEN NA 2022-01-24 Acne vulgaris integumentary system disease Integumentary System Disease
rs11012732 3618 0.00123 0.25586 1.29157189521638 259836 FINNGEN_R6_L12_DERMATHERP FINNGEN NA 2022-01-24 Dermatitis herpetiformis integumentary system disease Integumentary System Disease
rs11012732 3618 0.00452 -0.39997 0.670340155938667 260405 FINNGEN_R6_K11_MIH FINNGEN NA 2022-01-24 Molar incisor hypoplasia gastrointestinal disease Gastrointestinal Disease
rs11012732 3618 0.001605 0.0133 1.0133888384134 944133 GCST90014033 GCST PMID:33888516 2021-04-22 Haemorrhoidal disease cardiovascular disease Cardiovascular Disease
rs11012732 3618 0.0014 0.05169 1.05304924664266 260405 FINNGEN_R6_J10_COPDNAS_INCLAVO FINNGEN NA 2022-01-24 "Other chronic obstructive pulmonary disease , including avohilmo" respiratory or thoracic disease Respiratory Or Thoracic Disease
rs11012732 3618 0.00337 0.02059 1.02080343641834 260405 FINNGEN_R6_G6_NEURO FINNGEN NA 2022-01-24 Neurological diseases nervous system disease Nervous System Disease
rs11012732 3618 0.000803 0.02858 1.02899232692799 226692 FINNGEN_R6_M13_OTHERJOINT FINNGEN NA 2022-01-24 Other joint disorders musculoskeletal or connective tissue disease Musculoskeletal Or Connective Tissue Disease
rs11012732 3618 0.000136 0.06505 1.06721238366938 260405 FINNGEN_R6_ABDOM_HERNIA FINNGEN NA 2022-01-24 Hernia of abodminal wall gastrointestinal disease Gastrointestinal Disease
rs11012732 3618 0.00448 0.11625 1.12327665619783 249226 FINNGEN_R6_L12_INFECT_SKIN_NAS FINNGEN NA 2022-01-24 Other and unspecified local infections of skin and subcutaneous tissue infectious disease Infectious Disease
rs11012732 3618 0.000644 0.1349 1.14442233639537 252546 FINNGEN_R6_L12_ACNE FINNGEN NA 2022-01-24 Acne integumentary system disease Integumentary System Disease
rs11012732 3618 0.000317 0.0291 1.02952754208187 417596 GCST007092 GCST PMID:30664745 2019-01-21 Osteoarthritis of the hip or knee musculoskeletal or connective tissue disease Musculoskeletal Or Connective Tissue Disease
rs11012732 3618 0.00293 0.02466 1.02496657263995 260405 FINNGEN_R6_RHEUMA_ENDPOINTS FINNGEN NA 2022-01-24 Finngen Rheumatological endpoints musculoskeletal or connective tissue disease Musculoskeletal Or Connective Tissue Disease
rs11012732 3618 0.00285 0.03981 1.04061303893074 233807 FINNGEN_R6_K11_DIVERTIC FINNGEN NA 2022-01-24 Diverticular disease of intestine gastrointestinal disease Gastrointestinal Disease
rs11012732 3618 0.000876 0.06582 1.06803445366114 204318 FINNGEN_R6_M13_ENTESOPATHYOTH FINNGEN NA 2022-01-24 Other enthesopathies musculoskeletal or connective tissue disease Musculoskeletal Or Connective Tissue Disease
rs11012732 3618 0.00185 0.02829 1.02869396241813 260360 FINNGEN_R6_I9_HYPTENS FINNGEN NA 2022-01-24 Hypertension cardiovascular disease Cardiovascular Disease
rs11012732 3618 0.00378 0.03323 1.03378828320484 244792 FINNGEN_R6_J10_ASTHMACOPDKELA FINNGEN NA 2022-01-24 Asthma/COPD (KELA code 203) respiratory or thoracic disease Respiratory Or Thoracic Disease
rs11012732 3618 0.00481 0.10967 1.11590975947028 249385 FINNGEN_R6_L12_INFECT_SKIN_OTHER FINNGEN NA 2022-01-24 Other local infections of skin and subcutaneous tissue infectious disease Infectious Disease
rs11012732 3618 0.00302 -0.17826 0.836724846744863 255421 FINNGEN_R6_I9_PULMOTHHD FINNGEN NA 2022-01-24 Other pulmonary heart/vessel disease cardiovascular disease Cardiovascular Disease
rs11012732 3618 0.00227 0.02078 1.02099740749793 260405 FINNGEN_R6_H7_EYE FINNGEN NA 2022-01-24 Diseases of the eye and adnexa disease of visual system Disease Of Visual System
rs11012732 3618 2.79e-05 0.02786 1.02825171910341 260405 FINNGEN_R6_K11_GIDISEASES FINNGEN NA 2022-01-24 Gastrointestinal diseases gastrointestinal disease Gastrointestinal Disease
rs11012732 3618 0.0044 0.02975 1.03019695251905 203871 FINNGEN_R6_FG_HYPERTENSION FINNGEN NA 2022-01-24 Hypertensive diseases (excluding secondary) cardiovascular disease Cardiovascular Disease
rs11012732 3618 0.00233 0.09412 1.09869158099663 233807 FINNGEN_R6_G6_ULLNLE FINNGEN NA 2022-01-24 Lesion of ulnar nerve nervous system disease Nervous System Disease
rs11012732 3618 0.0028 0.00100785 1.00100835805148 484598 GCST90038607 GCST PMID:33959723 2021-04-08 Venous thromboembolism cardiovascular disease Cardiovascular Disease
rs2505110 3618 0.00254 0.03105 1.0315370794511 260405 FINNGEN_R6_K11_ORAL FINNGEN NA 2022-01-24 "Diseases of oral cavity, salivary glands and jaws" gastrointestinal disease Gastrointestinal Disease
rs2505110 3618 0.00494 0.0329 1.03344718935496 260405 FINNGEN_R6_N14_RENALTUB FINNGEN NA 2022-01-24 Renal tubulo-intestitial diseases urinary system disease Urinary System Disease
rs2505110 3618 0.00193 -0.28215 0.754160551965564 254784 FINNGEN_R6_F5_PHYSBEHOTH FINNGEN NA 2022-01-24 Unspefcified behauvioural syndromes associated with physiological disturbances and physical factors +Phsyiological and behauvioural factors associated with disorders of diseases classified elsewhere nervous system disease Nervous System Disease
rs2505110 3618 0.0011 0.023949 1.02423808041648 547261 GCST005195 GCST PMID:29212778 2017-12-06 Coronary artery disease cardiovascular disease Cardiovascular Disease
rs2505110 3618 0.00177 0.25512 1.29061648555909 198113 FINNGEN_R6_M13_SHOULDERBURSITIS FINNGEN NA 2022-01-24 Bursitis of shoulder musculoskeletal or connective tissue disease Musculoskeletal Or Connective Tissue Disease
rs2505110 3618 9.033e-06 0.0262 1.02654623719132 296525 GCST005194 GCST PMID:29212778 2017-12-06 Coronary artery disease cardiovascular disease Cardiovascular Disease
rs2505110 3618 0.00165 0.13671 1.14649561657679 131853 FINNGEN_R6_O15_EXCESS_VOMIT_PREG FINNGEN NA 2022-01-24 Excessive vomiting in pregnancy pregnancy or perinatal disease Pregnancy Or Perinatal Disease
rs2505110 3618 6.95e-05 0.0310450758303286 1.031532 639221 GCST011365 GCST PMID:33532862 2021-02-03 Myocardial infarction cardiovascular disease Cardiovascular Disease
rs2505110 3618 0.0016 -0.011 0.989060278775369 39451 GCST90016604 GCST PMID:33686288 2021-03-08 Bipolar disorder vs ADHD (ordinary least squares (OLS)) nervous system disease Nervous System Disease
rs2505110 3618 0.00265 0.03253 1.03306488462564 260405 FINNGEN_R6_I9_DISVEINLYMPH FINNGEN NA 2022-01-24 "Diseases of veins, lymphatic vessels and lymph nodes, not elsewhere classified" cardiovascular disease Cardiovascular Disease
rs2505110 3618 0.0019 0.00167946 1.00168087108279 484598 GCST90038605 GCST PMID:33959723 2021-04-08 Cardiac problem cardiovascular disease Cardiovascular Disease
rs2505110 3618 0.000752 -0.15497 0.856440870324329 216474 FINNGEN_R6_E4_DM2PERIPH FINNGEN NA 2022-01-24 Type 2 diabetes with peripheral circulatory complications cardiovascular disease Cardiovascular Disease
rs2505110 3618 0.00123 0.02536 1.02568430041621 260405 FINNGEN_R6_L12_SKIN FINNGEN NA 2022-01-24 Diseases of the skin and subcutaneous tissue integumentary system disease Integumentary System Disease
rs2505110 3618 0.00165 0.04537 1.04641496182632 252363 FINNGEN_R6_N14_PYELONEPHR FINNGEN NA 2022-01-24 Acute tubulo-interstitial nephritis urinary system disease Urinary System Disease
rs2505110 3618 0.000268905695002925 0.0565315507356548 1.05816 92957 GCST009979 GCST PMID:31969693 2020-01-23 Major depressive disorder nervous system disease Nervous System Disease
rs61854123 3618 1e-06 0.00155869 1.00155990538865 484598 GCST90038628 GCST PMID:33959723 2021-04-08 Gallbladder disease gastrointestinal disease Gastrointestinal Disease
rs61854123 3618 1.31e-12 0.08623 1.09005701258823 254733 FINNGEN_R6_K11_CHOLELITH FINNGEN NA 2022-01-24 Cholelithiasis gastrointestinal disease Gastrointestinal Disease
rs61854123 3618 2.96e-13 0.08724 1.09115852634175 255750 FINNGEN_R6_CHOLELITH_BROAD FINNGEN NA 2022-01-24 "Cholelithiasis, broad definition with cholecystitis" gastrointestinal disease Gastrointestinal Disease
rs61854123 3618 0.00474 -0.21503 0.806517244297062 255087 FINNGEN_R6_H8_EXTDISINOTH FINNGEN NA 2022-01-24 "Disorder of external ear, unspecified" disease of ear Disease Of Ear
rs61854123 3618 0.00464 0.18326 1.20112666041798 260405 FINNGEN_R6_GENERALI_SKIN_ERUPT_DRUGS_MEDICAM FINNGEN NA 2022-01-24 Generalized skin eruption due to drugs and medicaments integumentary system disease Integumentary System Disease
rs61854123 3618 0.00045 0.000734172 1.00073444157023 484598 GCST90038631 GCST PMID:33959723 2021-04-08 Kidney stone, ureter stone or bladder stone urinary system disease Urinary System Disease
rs61854123 3618 0.00479098878061 -0.0346851473772 0.965909487521771 127265 GCST009722 GCST PMID:31959993 2020-01-20 Glaucoma (multi-trait analysis) disease of visual system Disease Of Visual System
rs61854123 3618 0.00409 -0.05851 0.943168808664421 260405 FINNGEN_R6_L12_RADIATIONRELATEDSKIN FINNGEN NA 2022-01-24 Radiation-related disorders of the skin and subcutaneous tissue integumentary system disease Integumentary System Disease
rs61854123 3618 0.00145 0.08302 1.08656353960172 225937 FINNGEN_R6_E4_THYTOXNAS FINNGEN NA 2022-01-24 "Thyrotoxicosis, other and/or unspecified" endocrine system disease Endocrine System Disease
```
