## Supplementary Tables 1-13 for "Pleiotropic and sex-specific genetic architecture of circulating metabolic markers": supTable4_pheWAS.txt (part 2 of 2)

```
rs61854123 3618 0.00359 -0.0471 0.95399199362089 260405 FINNGEN_R6_K11_ENERCOLNONINF FINNGEN NA 2022-01-24 Noninfective enteritis and colitis gastrointestinal disease Gastrointestinal Disease
rs61854123 3618 0.00371 -0.05712 0.944480724879005 260405 FINNGEN_R6_K11_IBD FINNGEN NA 2022-01-24 Inflammatory bowel disease gastrointestinal disease Gastrointestinal Disease
rs61854123 3618 0.003 0.33282 1.39489619455611 260379 FINNGEN_R6_AB1_GHLAMY_OTHER FINNGEN NA 2022-01-24 Other diseases caused by chlamydiae infectious disease Infectious Disease
rs61854123 3618 0.00143 0.33589 1.39918510598389 260405 FINNGEN_R6_AB1_OTHER_CHLAMYDIAE FINNGEN NA 2022-01-24 Other diseases caused by chlamydiae infectious disease Infectious Disease
rs61854123 3618 2.53e-11 0.07252 1.07521431016132 260405 FINNGEN_R6_K11_GALLBILPANC FINNGEN NA 2022-01-24 "Disorders of gallbladder, biliary tract and pancreas" pancreas disease Pancreas Disease
rs61854123 3618 1.3e-06 0.00147457 1.00147565771291 484598 GCST90038629 GCST PMID:33959723 2021-04-08 Cholelithiasis or gall stones gastrointestinal disease Gastrointestinal Disease
rs61854123 3618 0.00327 0.06743 1.06975537410075 260405 FINNGEN_R6_AB1_MYCOSES FINNGEN NA 2022-01-24 Mycoses infectious disease Infectious Disease
rs61854123 3618 0.00363 0.19705 1.21780492943015 251529 FINNGEN_R6_L12_FOLLICULARNAS FINNGEN NA 2022-01-24 Other and unspecified follicular disorders integumentary system disease Integumentary System Disease
rs41274050 3618 0.0003401 0.4399 1.55255195555276 24840 GCST010681 GCST PMID:32005708 2020-01-31 Type 1 diabetes pancreas disease Pancreas Disease
rs41274050 3618 0.00255 -0.21175 0.809166964023145 260405 FINNGEN_R6_J10_RESPIRATORY FINNGEN NA 2022-01-24 Diseases of the respiratory system respiratory or thoracic disease Respiratory Or Thoracic Disease
rs41274050 3618 0.00326 0.44738 1.5642085856274 260405 FINNGEN_R6_L12_INFECT_SKIN FINNGEN NA 2022-01-24 Infections of the skin and subcutaneous tissue infectious disease Infectious Disease
rs41274050 3618 0.00254 0.63588 1.88868345181257 167839 FINNGEN_R6_NEURODEGOTH FINNGEN NA 2022-01-24 Other degenerative diseases of the nervous system nervous system disease Nervous System Disease
rs41274050 3618 0.00246 -0.35359 0.702162795092664 260405 FINNGEN_R6_N14_RENALTUB FINNGEN NA 2022-01-24 Renal tubulo-intestitial diseases urinary system disease Urinary System Disease
rs41274050 3618 0.00315 0.54013 1.71622995757783 253928 FINNGEN_R6_I9_PAD FINNGEN NA 2022-01-24 Peripheral artery disease cardiovascular disease Cardiovascular Disease
rs41274050 3618 0.00128 0.61806 1.85532521731492 253298 FINNGEN_R6_I9_ATHSCLE FINNGEN NA 2022-01-24 "Atherosclerosis, excluding cerebral, coronary and PAD" cardiovascular disease Cardiovascular Disease
rs1171614 3618 5.36e-07 0.15434 1.16688756111076 245732 FINNGEN_R6_GOUT FINNGEN NA 2022-01-24 "Gout, FINNGEN" musculoskeletal or connective tissue disease Musculoskeletal Or Connective Tissue Disease
rs1171614 3618 0.0015 0.13091 1.1398651888284 259415 FINNGEN_R6_GOUT_STRICT FINNGEN NA 2022-01-24 "Gout, strict definition" musculoskeletal or connective tissue disease Musculoskeletal Or Connective Tissue Disease
rs1171614 3618 0.004526 -0.10319 0.901955585638916 16645 GCST011080 GCST PMID:32404885 2020-05-13 COVID-19 (hospitalized vs not hospitalized) RELEASE 5 infectious disease Infectious Disease
rs1171614 3618 0.001274 -0.6092 0.543785723688413 847 GCST006938 GCST PMID:29769526 2018-05-16 Neuromyelitis optica (AQP4-IgG-negative) disease of visual system Disease Of Visual System
rs1171614 3618 0.000191 0.07436 1.07719452573165 255347 FINNGEN_R6_G6_TIA FINNGEN NA 2022-01-24 Transient ischemic attack cardiovascular disease Cardiovascular Disease
rs1171614 3618 1e-06 0.15352 1.16593110551104 177916 FINNGEN_R6_M13_GOUT FINNGEN NA 2022-01-24 Gout musculoskeletal or connective tissue disease Musculoskeletal Or Connective Tissue Disease
rs1171614 3618 0.00203 0.12019 1.12771109633378 258569 FINNGEN_R6_GOUT_NOS FINNGEN NA 2022-01-24 "Gout, unspecified" musculoskeletal or connective tissue disease Musculoskeletal Or Connective Tissue Disease
rs1171614 3618 0.000731 -0.52812 0.589712587856207 260065 FINNGEN_R6_D3_AIHA_OTHER FINNGEN NA 2022-01-24 Other autoimmune haemolytic anaemias immune system disease Immune System Disease
rs1171614 3618 0.000155 0.07573 1.07867129358691 250954 FINNGEN_R6_I9_TIA FINNGEN NA 2022-01-24 Transient ischemic attack cardiovascular disease Cardiovascular Disease
rs1171614 3618 0.000129 0.09901 1.10407734027708 260405 FINNGEN_R6_DENTAL_TMD FINNGEN NA 2022-01-24 TMD related pain musculoskeletal or connective tissue disease Musculoskeletal Or Connective Tissue Disease
rs1171614 3618 0.00494 0.10824 1.1143151489325 254522 FINNGEN_R6_AB1_ZOSTER FINNGEN NA 2022-01-24 Zoster [herpes zoster] infectious disease Infectious Disease
rs1171614 3618 0.001408 -0.4015 0.669315319699724 913 GCST005964 GCST PMID:29769526 2018-05-16 Neuromyelitis optica disease of visual system Disease Of Visual System
rs1171614 3618 0.00408 0.21327 1.23771879020617 251670 FINNGEN_R6_E4_HYPERPRO FINNGEN NA 2022-01-24 Hyperprolactinaemia endocrine system disease Endocrine System Disease
rs1171614 3618 6.7e-17 0.0023845 1.00238734518112 484598 GCST90038687 GCST PMID:33959723 2021-04-08 Gout musculoskeletal or connective tissue disease Musculoskeletal Or Connective Tissue Disease
rs1171614 3618 0.00329 -0.35568 0.700696807341752 194550 FINNGEN_R6_M13_PATELLARTEND FINNGEN NA 2022-01-24 Patellar tendinitis musculoskeletal or connective tissue disease Musculoskeletal Or Connective Tissue Disease
rs2393977 3618 0.000535 0.04808 1.04925459233433 256622 FINNGEN_R6_ST19_FRACT_FOREA FINNGEN NA 2022-01-24 Fracture of forearm musculoskeletal or connective tissue disease Musculoskeletal Or Connective Tissue Disease
rs2393977 3618 0.00285 -0.41357 0.661285242793255 253456 FINNGEN_R6_M13_POLNODOSA FINNGEN NA 2022-01-24 Polyarteritis nodosa cardiovascular disease Cardiovascular Disease
rs2393977 3618 2.5e-09 0.00154468 1.00154587363267 484598 GCST90038629 GCST PMID:33959723 2021-04-08 Cholelithiasis or gall stones gastrointestinal disease Gastrointestinal Disease
rs2393977 3618 0.00296 -0.02898 0.971435892990179 203871 FINNGEN_R6_FG_HYPERTENSION FINNGEN NA 2022-01-24 Hypertensive diseases (excluding secondary) cardiovascular disease Cardiovascular Disease
rs2393977 3618 4.67e-06 0.05051 1.05180738137623 254733 FINNGEN_R6_K11_CHOLELITH FINNGEN NA 2022-01-24 Cholelithiasis gastrointestinal disease Gastrointestinal Disease
rs2393977 3618 0.00295 0.04538 1.04642542602826 218576 FINNGEN_R6_G6_HEADACHE FINNGEN NA 2022-01-24 Other headache syndromes nervous system disease Nervous System Disease
rs2393977 3618 9.7e-05 0.00124719 1.00124796806488 484598 GCST90038607 GCST PMID:33959723 2021-04-08 Venous thromboembolism cardiovascular disease Cardiovascular Disease
rs2393977 3618 4.56130936829424e-05 -0.0196502065356968 0.980541600369723 602604 GCST90000514 GCST PMID:34187846 2021-06-29 Gastroesophageal reflux disease gastrointestinal disease Gastrointestinal Disease
rs2393977 3618 0.000343294711873628 0.0234067093692992 1.02368279627816 408422 GCST90014325 GCST PMID:34103634 2021-06-08 Asthma respiratory or thoracic disease Respiratory Or Thoracic Disease
rs2393977 3618 7.62e-05 -0.03344 0.96711293626681 260405 FINNGEN_R6_I9_HYPERTENSION FINNGEN NA 2022-01-24 Hypertensive diseases cardiovascular disease Cardiovascular Disease
rs2393977 3618 0.0023 0.01985 1.02004832130244 260405 FINNGEN_R6_M13_MUSCULOSKELETAL FINNGEN NA 2022-01-24 Diseases of the musculoskeletal system and connective tissue musculoskeletal or connective tissue disease Musculoskeletal Or Connective Tissue Disease
rs2393977 3618 9.71e-06 0.04799 1.04916016367038 255750 FINNGEN_R6_CHOLELITH_BROAD FINNGEN NA 2022-01-24 "Cholelithiasis, broad definition with cholecystitis" gastrointestinal disease Gastrointestinal Disease
rs2393977 3618 0.00281 -0.13394 0.874642541581504 250980 FINNGEN_R6_H7_GLAUCOMA_NTG FINNGEN NA 2022-01-24 Normotensive glaucoma disease of visual system Disease Of Visual System
rs2393977 3618 0.0032 0.0472 1.04833165444531 147061 FINNGEN_R6_I9_HYPTENSPREG FINNGEN NA 2022-01-24 "Hypertension complicating pregnancy, childbirth, and the puerperium" pregnancy or perinatal disease Pregnancy Or Perinatal Disease
rs2393977 3618 0.0032 0.0472 1.04833165444531 147061 FINNGEN_R6_O15_HYPTENSPREG FINNGEN NA 2022-01-24 Pregnancy hypertension pregnancy or perinatal disease Pregnancy Or Perinatal Disease
rs2393977 3618 9.51e-05 0.14452 1.15548480442875 147061 FINNGEN_R6_O15_ICP_WIDE FINNGEN NA 2022-01-24 "Intrahepatic Cholestasis of Pregnancy (ICP) , incl. ICD-8" gastrointestinal disease Gastrointestinal Disease
rs2393977 3618 1.6e-09 0.00162848 1.00162980669362 484598 GCST90038628 GCST PMID:33959723 2021-04-08 Gallbladder disease gastrointestinal disease Gastrointestinal Disease
rs2393977 3618 0.00024 0.00233443 1.00233715690322 484598 GCST90038616 GCST PMID:33959723 2021-04-08 Asthma respiratory or thoracic disease Respiratory Or Thoracic Disease
rs2393977 3618 0.003267 -0.0657 0.936411745681008 198048 GCST006909 GCST PMID:29531354 2018-03-12 Ischemic stroke (small-vessel) cardiovascular disease Cardiovascular Disease
rs2393977 3618 0.000373 0.05351 1.05496754139026 147061 FINNGEN_R6_O15_OEDEM_PROTUR_HYPERT FINNGEN NA 2022-01-24 "Oedema, proteinuria and hypertensive disorders in pregnancy, childbirth and the puerperium" pregnancy or perinatal disease Pregnancy Or Perinatal Disease
rs2393977 3618 0.00332 -0.06159 0.940268317782627 197996 FINNGEN_R6_I9_HYPTENSHR FINNGEN NA 2022-01-24 Hypertensive heart and/or renal disease cardiovascular disease Cardiovascular Disease
rs2393977 3618 5.86e-06 0.19164 1.21123439408562 147061 FINNGEN_R6_O15_ICP FINNGEN NA 2022-01-24 Intrahepatic Cholestasis of Pregnancy (ICP) gastrointestinal disease Gastrointestinal Disease
rs2393977 3618 0.00156 -0.3516 0.703561490295044 254827 FINNGEN_R6_H8_EXT_CELLUL FINNGEN NA 2022-01-24 Cellulitis of external ear infectious disease Infectious Disease
rs2393977 3618 0.0016 0.0016365 1.00163783979688 484598 GCST90038605 GCST PMID:33959723 2021-04-08 Cardiac problem cardiovascular disease Cardiovascular Disease
rs2393977 3618 8.44e-05 -0.03328 0.967267686716319 260360 FINNGEN_R6_I9_HYPTENS FINNGEN NA 2022-01-24 Hypertension cardiovascular disease Cardiovascular Disease
rs2393977 3618 4.51e-05 0.04026 1.04108142017613 260405 FINNGEN_R6_K11_GALLBILPANC FINNGEN NA 2022-01-24 "Disorders of gallbladder, biliary tract and pancreas" pancreas disease Pancreas Disease
rs2393977 3618 0.000799 0.33185 1.39354380126418 85929 FINNGEN_R6_N14_INFLAMALEGEN FINNGEN NA 2022-01-24 "Inflammatory disorders of male genital organs, not elsewhere classified" reproductive system or breast disease Reproductive System Or Breast Disease
rs2393977 3618 0.0028 0.000535292 1.00053543529433 484598 GCST90038612 GCST PMID:33959723 2021-04-08 Heart valve problem or heart murmur cardiovascular disease Cardiovascular Disease
rs2393977 3618 0.00433 0.02264 1.0228982298927 226692 FINNGEN_R6_M13_OTHERJOINT FINNGEN NA 2022-01-24 Other joint disorders musculoskeletal or connective tissue disease Musculoskeletal Or Connective Tissue Disease
rs2393977 3618 0.00403 0.12244 1.13025130296134 260405 FINNGEN_R6_NAFLD FINNGEN NA 2022-01-24 Nonalcoholic fatty liver disease gastrointestinal disease Gastrointestinal Disease
rs2393977 3618 5.85e-06 0.19329 1.21323458053589 83570 FINNGEN_R6_O15_ICP_EXMORE FINNGEN NA 2022-01-24 Intrahepatic Cholestasis of Pregnancy (ICP)  (more control exclusions) gastrointestinal disease Gastrointestinal Disease
rs2393977 3618 0.00166 0.16441 1.17869748200436 232396 FINNGEN_R6_K11_GALLBLAOTH FINNGEN NA 2022-01-24 Other diseases of gallbladder gastrointestinal disease Gastrointestinal Disease
rs2393977 3618 5.623e-12 0.0455 1.04655100461395 1030836 GCST006414 GCST PMID:30061737 2018-07-30 Atrial fibrillation cardiovascular disease Cardiovascular Disease
rs2393977 3618 0.0018 -0.000749429 0.999250851751774 484598 GCST90038687 GCST PMID:33959723 2021-04-08 Gout musculoskeletal or connective tissue disease Musculoskeletal Or Connective Tissue Disease
rs2393977 3618 1.3e-05 -0.00346861 0.996537398678404 484598 GCST90038604 GCST PMID:33959723 2021-04-08 Hypertension cardiovascular disease Cardiovascular Disease
rs2393977 3618 4.3e-05 0.0010167 1.00101721701465 484598 GCST90038611 GCST PMID:33959723 2021-04-08 Arrhythmia cardiovascular disease Cardiovascular Disease
rs2393977 3618 0.00011 0.000675953 1.00067618150771 484598 GCST90038689 GCST PMID:33959723 2021-04-08 Atrial fibrillation cardiovascular disease Cardiovascular Disease
rs2393977 3618 0.00262791721481101 -0.0452448248755834 0.955763458517086 56429 GCST90000515 GCST PMID:34187846 2021-06-29 Barrett's esophagus gastrointestinal disease Gastrointestinal Disease
rs17476364 3618 0.00325 -0.18169 0.833859796889948 206281 FINNGEN_R6_RHEUMA_SERONEG FINNGEN NA 2022-01-24 Seronegative rheumatoid arthritis musculoskeletal or connective tissue disease Musculoskeletal Or Connective Tissue Disease
rs17476364 3618 6.6e-06 -0.00615341 0.993865483454393 484598 GCST90038604 GCST PMID:33959723 2021-04-08 Hypertension cardiovascular disease Cardiovascular Disease
rs17476364 3618 0.000985849712642 -0.0558148329386 0.945714234804403 127265 GCST009722 GCST PMID:31959993 2020-01-20 Glaucoma (multi-trait analysis) disease of visual system Disease Of Visual System
rs17476364 3618 0.00437 -0.05114 0.950145640830849 260405 FINNGEN_R6_I9_HYPERTENSION FINNGEN NA 2022-01-24 Hypertensive diseases cardiovascular disease Cardiovascular Disease
rs17476364 3618 8.97e-05 -0.07904 0.924002963587331 249334 FINNGEN_R6_DM_OTHER_WIDE FINNGEN NA 2022-01-24 "Other diabetes, wide definition" pancreas disease Pancreas Disease
rs17476364 3618 0.00131 0.75314 2.12365784398352 225183 FINNGEN_R6_K11_PULC FINNGEN NA 2022-01-24 Peptic ulcer gastrointestinal disease Gastrointestinal Disease
rs17476364 3618 1.6e-05 -0.00637618 0.993644104699832 484598 GCST90038595 GCST PMID:33959723 2021-04-08 Cardiovascular disease cardiovascular disease Cardiovascular Disease
rs17476364 3618 0.00038 0.00318802 1.00319310714029 484598 GCST90038686 GCST PMID:33959723 2021-04-08 Osteoarthritis musculoskeletal or connective tissue disease Musculoskeletal Or Connective Tissue Disease
rs17476364 3618 0.00278 0.19896 1.22013315959737 233411 FINNGEN_R6_G6_BELLPA FINNGEN NA 2022-01-24 Bell's palsy nervous system disease Nervous System Disease
rs17476364 3618 0.00411 -0.51787 0.595788226335553 255898 FINNGEN_R6_AB1_OTHER_SUPERF_MYCOSIS FINNGEN NA 2022-01-24 Other superficial mycoses infectious disease Infectious Disease
rs17476364 3618 0.00183 0.70697 2.02783759264506 258937 FINNGEN_R6_G6_DISSOTH FINNGEN NA 2022-01-24 Other acute disseminated demyelination nervous system disease Nervous System Disease
rs17476364 3618 6.23e-05 -0.05814 0.943517845691495 260405 FINNGEN_R6_E4_ENDONUTRMET FINNGEN NA 2022-01-24 "Endocrine, nutritional and metabolic diseases" endocrine system disease Endocrine System Disease
rs17476364 3618 0.0016 0.00343945 1.00344537169533 484598 GCST90038654 GCST PMID:33959723 2021-04-08 Joint disorder musculoskeletal or connective tissue disease Musculoskeletal Or Connective Tissue Disease
rs17476364 3618 0.0038 0.00393082 1.00393855580563 484598 GCST90038601 GCST PMID:33959723 2021-04-08 Musculoskeletal disorder or trauma musculoskeletal or connective tissue disease Musculoskeletal Or Connective Tissue Disease
rs17476364 3618 0.000139 -0.07358 0.929061817873012 260405 FINNGEN_R6_E4_DIABETES FINNGEN NA 2022-01-24 Diabetes mellitus pancreas disease Pancreas Disease
rs17476364 3618 0.00448 -0.05106 0.950221655522662 260360 FINNGEN_R6_I9_HYPTENS FINNGEN NA 2022-01-24 Hypertension cardiovascular disease Cardiovascular Disease
rs17476364 3618 9.36e-05 -0.07486 0.927873379508949 260405 FINNGEN_R6_DIABETES_FG FINNGEN NA 2022-01-24 "Diabetes, varying definitions" pancreas disease Pancreas Disease
rs17476364 3618 0.00121 -0.06835 0.93393353962824 249793 FINNGEN_R6_KELA_DIAB_INSUL_EXMORE FINNGEN NA 2022-01-24 "Diabetes, insuline treatment (Kela reimbursement) (more control exclusions)" pancreas disease Pancreas Disease
rs17476364 3618 0.00095042 0.072506690786748 1.0752 63556 GCST005811 GCST PMID:29559693 2018-03-20 Osteoarthritis (self-reported) musculoskeletal or connective tissue disease Musculoskeletal Or Connective Tissue Disease
rs17476364 3618 0.00252 0.42443 1.52871880155893 252778 FINNGEN_R6_PSORI_STRICT FINNGEN NA 2022-01-24 "Psoriasis (vulgaris), strict definition" integumentary system disease Integumentary System Disease
rs17476364 3618 0.000527 0.4174 1.51800959534865 251276 FINNGEN_R6_H7_AMBLYANOPSIA FINNGEN NA 2022-01-24 Amblyopia ex anopsia disease of visual system Disease Of Visual System
rs7904738 3618 0.00161 -0.0296 0.970833789407923 296525 GCST005194 GCST PMID:29212778 2017-12-06 Coronary artery disease cardiovascular disease Cardiovascular Disease
rs7904738 3618 0.00288 0.28698 1.33239756525789 251952 FINNGEN_R6_E4_HYPERPIT FINNGEN NA 2022-01-24 Hyperfunction of pituitary gland endocrine system disease Endocrine System Disease
rs7904738 3618 0.0021 0.14997 1.16179938822382 208865 FINNGEN_R6_KRA_PSY_SCHIZODEL_EXMORE FINNGEN NA 2022-01-24 Schizophrenia or delusion (more control exclusions) nervous system disease Nervous System Disease
rs7904738 3618 0.00137 0.13684 1.14664467069525 260405 FINNGEN_R6_F5_SCHIZO FINNGEN NA 2022-01-24 "Schizophrenia, schizotypal and delusional disorders" nervous system disease Nervous System Disease
rs7904738 3618 0.000874 -0.19883 0.819689228657959 156000 FINNGEN_R6_ASTHMA_ALLERG_EXMORE FINNGEN NA 2022-01-24 Asthma and allergy (more control exclusions) respiratory or thoracic disease Respiratory Or Thoracic Disease
rs7904738 3618 0.00104 0.28837 1.33425088563286 204701 FINNGEN_R6_AUTOIMMUNE_HYPERTHYROIDISM FINNGEN NA 2022-01-24 Autoimmune hyperthyroidism endocrine system disease Endocrine System Disease
rs7904738 3618 0.000546 -0.27646 0.758463957083191 199147 FINNGEN_R6_M13_SHOULDERNAS FINNGEN NA 2022-01-24 Other shoulder lesions musculoskeletal or connective tissue disease Musculoskeletal Or Connective Tissue Disease
rs7904738 3618 0.000843 -0.19913 0.819443358771689 161150 FINNGEN_R6_ASTHMA_ALLERG FINNGEN NA 2022-01-24 Asthma and allergy respiratory or thoracic disease Respiratory Or Thoracic Disease
rs7904738 3618 0.00461 -0.14018 0.869201764999192 235949 FINNGEN_R6_K11_PARODON_CHRON FINNGEN NA 2022-01-24 Chronic parodontitis gastrointestinal disease Gastrointestinal Disease
rs7904738 3618 0.00221 0.37274 1.45170684698062 133469 FINNGEN_R6_N14_OTHINFVAGVULV FINNGEN NA 2022-01-24 Other inflammation of vagina/vulva reproductive system or breast disease Reproductive System Or Breast Disease
rs7904738 3618 0.00168 0.35839 1.43102361087294 251670 FINNGEN_R6_E4_HYPERPRO FINNGEN NA 2022-01-24 Hyperprolactinaemia endocrine system disease Endocrine System Disease
rs7904738 3618 0.00182 0.13365 1.14299270218241 260405 FINNGEN_R6_KRA_PSY_SCHIZODEL FINNGEN NA 2022-01-24 Schizophrenia or delusion nervous system disease Nervous System Disease
rs7904738 3618 0.00347 -0.17428 0.840061647463651 219687 FINNGEN_R6_J10_LARYNGITIS FINNGEN NA 2022-01-24 Acute laryngitis and tracheitis infectious disease Infectious Disease
rs7904738 3618 0.00469 0.15448 1.16705093680535 255845 FINNGEN_R6_F5_PSYCHOTH FINNGEN NA 2022-01-24 Other and unspecified nonorganic psychotic disorders nervous system disease Nervous System Disease
rs3870402 3618 0.0024 -0.04185 0.959013621827395 164491 FINNGEN_R6_I9_AF FINNGEN NA 2022-01-24 Atrial fibrillation and flutter cardiovascular disease Cardiovascular Disease
rs3870402 3618 0.00107 0.02934 1.02977465834474 260405 FINNGEN_R6_K11_OESSTODUO FINNGEN NA 2022-01-24 "Diseases of oesophagus, stomach and duodenum" gastrointestinal disease Gastrointestinal Disease
rs3870402 3618 0.00169 -0.03151 0.968981266592625 203162 FINNGEN_R6_CARDIAC_ARRHYTM FINNGEN NA 2022-01-24 Cardiac arrhytmias cardiovascular disease Cardiovascular Disease
rs3870402 3618 0.000964 -0.07585 0.92695523941757 245732 FINNGEN_R6_GOUT FINNGEN NA 2022-01-24 "Gout, FINNGEN" musculoskeletal or connective tissue disease Musculoskeletal Or Connective Tissue Disease
rs3870402 3618 0.00478 0.06176 1.06370702440496 204071 FINNGEN_R6_J10_PERITONSABSC FINNGEN NA 2022-01-24 Peritonsillar abscess infectious disease Infectious Disease
rs3870402 3618 0.001543 0.0261374220089313 1.026482 639221 GCST011365 GCST PMID:33532862 2021-02-03 Myocardial infarction cardiovascular disease Cardiovascular Disease
rs3870402 3618 0.0041 0.02051 1.02072177540991 260405 FINNGEN_R6_L12_SKIN FINNGEN NA 2022-01-24 Diseases of the skin and subcutaneous tissue integumentary system disease Integumentary System Disease
rs3870402 3618 0.000475 0.07185 1.07449415785147 230321 FINNGEN_R6_K11_FUNCDYSP FINNGEN NA 2022-01-24 Functional dyspepsia gastrointestinal disease Gastrointestinal Disease
rs3870402 3618 0.0019 0.12345 1.13139343345614 252369 FINNGEN_R6_L12_NAILDIS FINNGEN NA 2022-01-24 Nail disorders integumentary system disease Integumentary System Disease
rs3870402 3618 0.00328 0.08825 1.09226115318618 252237 FINNGEN_R6_K11_CROHN FINNGEN NA 2022-01-24 Crohn disease gastrointestinal disease Gastrointestinal Disease
rs3870402 3618 0.000461 0.15236 1.16457940956386 260405 FINNGEN_R6_K11_KELACROHN FINNGEN NA 2022-01-24 "Crohn's disease patients in KELA-register (KELA code 209, or 208 with ICD K50)" gastrointestinal disease Gastrointestinal Disease
rs3870402 3618 0.00166 0.14498 1.15601644970782 260275 FINNGEN_R6_K11_CD_STRICT FINNGEN NA 2022-01-24 "Crohn disease (strict definition, require KELA)" gastrointestinal disease Gastrointestinal Disease
rs3870402 3618 1.14281529598854e-05 0.0317466419611417 1.03225594183089 408422 GCST90014325 GCST PMID:34103634 2021-06-08 Asthma respiratory or thoracic disease Respiratory Or Thoracic Disease
rs3870402 3618 0.00164 -0.07368 0.928968916336379 177916 FINNGEN_R6_M13_GOUT FINNGEN NA 2022-01-24 Gout musculoskeletal or connective tissue disease Musculoskeletal Or Connective Tissue Disease
rs3870402 3618 0.00266 0.08659 1.09044950375693 260405 FINNGEN_R6_KRA_PSY_SLEEP_NONORG FINNGEN NA 2022-01-24 Nonorganic sleeping disorders nervous system disease Nervous System Disease
rs3870402 3618 0.000194 0.07918 1.08239913638105 260405 FINNGEN_R6_Q17_CLEFT_AND_CARIES FINNGEN NA 2022-01-24 Clefts and caries gastrointestinal disease Gastrointestinal Disease
rs3870402 3618 0.00156 0.07229 1.07496703930722 236503 FINNGEN_R6_K11_CARIES_DENTIN FINNGEN NA 2022-01-24 Dentinal caries gastrointestinal disease Gastrointestinal Disease
rs3870402 3618 0.00079 0.12375 1.13173290240397 237755 FINNGEN_R6_L12_OTHERCONTACT FINNGEN NA 2022-01-24 Other contact dermatitis integumentary system disease Integumentary System Disease
rs3870402 3618 0.00286 -0.28296 0.753549929254056 194526 FINNGEN_R6_M13_DISCITIS FINNGEN NA 2022-01-24 "Discitis, unspecified" infectious disease Infectious Disease
rs3870402 3618 0.0009174 0.0468 1.04791240563888 59957 GCST004131 GCST PMID:28067908 2017-01-09 Inflammatory bowel disease gastrointestinal disease Gastrointestinal Disease
rs3870402 3618 0.0016 0.028 1.02839568442143 14831 GCST90016610 GCST PMID:33686288 2021-03-08 Crohn's disease vs rheumatoid arthritis (ordinary least squares (OLS)) gastrointestinal disease Gastrointestinal Disease
rs3870402 3618 0.00447 -0.13358 0.874957469580112 204798 FINNGEN_R6_JUVEN_ARTHR FINNGEN NA 2022-01-24 Juvenile arthritis (FINNGEN) musculoskeletal or connective tissue disease Musculoskeletal Or Connective Tissue Disease
rs3870402 3618 0.000367 -0.11027 0.895592292730214 259415 FINNGEN_R6_GOUT_STRICT FINNGEN NA 2022-01-24 "Gout, strict definition" musculoskeletal or connective tissue disease Musculoskeletal Or Connective Tissue Disease
rs3870402 3618 5.7e-05 0.00282191 1.0028258953359 484598 GCST90038616 GCST PMID:33959723 2021-04-08 Asthma respiratory or thoracic disease Respiratory Or Thoracic Disease
rs3870402 3618 3.105e-07 0.0937 1.09823022742364 40266 GCST004132 GCST PMID:28067908 2017-01-09 Crohn's disease gastrointestinal disease Gastrointestinal Disease
rs3870402 3618 0.002824 0.0536 1.05506249274173 70127 GCST005413 GCST PMID:29358691 2018-01-22 Type 2 diabetes pancreas disease Pancreas Disease
rs3870402 3618 0.00333 -0.06728 0.934933383336633 255140 FINNGEN_R6_H7_REFRAACCOMMODIS FINNGEN NA 2022-01-24 Disorders of refraction and accommodation disease of visual system Disease Of Visual System
rs3870402 3618 0.000935 -0.3953 0.673477965549663 260405 FINNGEN_R6_P16_FET_NEWB_MATERN_FACTO_COMPLICATIO_PREGNAC_LABOUR_DELIV FINNGEN NA 2022-01-24 "Fetus and newborn affected by maternal factors and by complications of pregnancy, labour and delivery" pregnancy or perinatal disease Pregnancy Or Perinatal Disease
rs3870402 3618 4.113e-05 0.0669 1.06918855397308 80610 GCST005647 GCST PMID:29566793 2018-03-21 Amyotrophic lateral sclerosis nervous system disease Nervous System Disease
rs3870402 3618 4.113e-05 0.0669 1.06918855397308 80610 GCST005647 GCST PMID:29566793 2018-03-21 Amyotrophic lateral sclerosis nervous system disease Nervous System Disease
rs3870402 3618 4.113e-05 0.0669 1.06918855397308 80610 GCST005647 GCST PMID:29566793 2018-03-21 Amyotrophic lateral sclerosis nervous system disease Nervous System Disease
rs3870402 3618 4.113e-05 0.0669 1.06918855397308 80610 GCST005647 GCST PMID:29566793 2018-03-21 Amyotrophic lateral sclerosis nervous system disease Nervous System Disease
rs3870402 3618 0.0038 0.022 1.02224378447044 12924 GCST90016611 GCST PMID:33686288 2021-03-08 Crohn's disease vs ulcerative colitis (ordinary least squares (OLS)) gastrointestinal disease Gastrointestinal Disease
rs3870402 3618 0.00329 0.06358 1.06564473397021 254442 FINNGEN_R6_K11_OTHENTERCOL FINNGEN NA 2022-01-24 Other noninfective gastroenteritis and colitis gastrointestinal disease Gastrointestinal Disease
rs3870402 3618 0.000883 0.05016 1.05143931320843 260405 FINNGEN_R6_K11_ENERCOLNONINF FINNGEN NA 2022-01-24 Noninfective enteritis and colitis gastrointestinal disease Gastrointestinal Disease
rs3870402 3618 0.00257 -0.10909 0.89664971539231 199393 FINNGEN_R6_M13_ENTESOPATHYFOOT FINNGEN NA 2022-01-24 Oher enthesopathy of foot (+metatarsalgia) musculoskeletal or connective tissue disease Musculoskeletal Or Connective Tissue Disease
rs3870402 3618 0.0047 -0.0087 0.991337735487793 35373 GCST90016599 GCST PMID:33686288 2021-03-08 Anorexia nervosa vs autism spectrum disorder (ordinary least squares (OLS)) nervous system disease Nervous System Disease
rs3870402 3618 0.00383 0.03289 1.03343685493474 254733 FINNGEN_R6_K11_CHOLELITH FINNGEN NA 2022-01-24 Cholelithiasis gastrointestinal disease Gastrointestinal Disease
rs3870402 3618 0.00214 -0.09849 0.906204754616507 260405 FINNGEN_R6_N14_GENITOUROTH FINNGEN NA 2022-01-24 Other disorders of the genitourinary system urinary system disease Urinary System Disease
rs3870402 3618 0.00109 -0.10004 0.904801225263098 260405 FINNGEN_R6_K11_EROSION_INCLAVO FINNGEN NA 2022-01-24 "Erosion of teeth, including avohilmo" gastrointestinal disease Gastrointestinal Disease
rs3870402 3618 3.67e-05 0.19273 1.21255535937047 250719 FINNGEN_R6_ULCEROTH FINNGEN NA 2022-01-24 Other ulcerative colitis gastrointestinal disease Gastrointestinal Disease
rs3870402 3618 0.00238 0.14191 1.15247292130643 260248 FINNGEN_R6_K11_CD_STRICT2 FINNGEN NA 2022-01-24 "Crohn disease (strict definition, require KELA, min 2 HDR)" gastrointestinal disease Gastrointestinal Disease
rs3870402 3618 0.000225 -0.25078 0.778193555310222 173870 FINNGEN_R6_M13_JUVERHEU FINNGEN NA 2022-01-24 Juvenile rheuma musculoskeletal or connective tissue disease Musculoskeletal Or Connective Tissue Disease
rs3870402 3618 0.000275 -0.09327 0.910947511261075 248565 FINNGEN_R6_I9_AORTANEUR FINNGEN NA 2022-01-24 Aortic aneurysm cardiovascular disease Cardiovascular Disease
rs3870402 3618 7.89e-05 0.0835 1.08708521529288 237217 FINNGEN_R6_K11_CARIES FINNGEN NA 2022-01-24 Dental caries gastrointestinal disease Gastrointestinal Disease
rs3870402 3618 3.63e-05 0.17641 1.19292705849283 250931 FINNGEN_R6_CHRONOTH FINNGEN NA 2022-01-24 Other Chron's disease gastrointestinal disease Gastrointestinal Disease
rs3870402 3618 0.00086 0.00102709 1.00102761763756 484598 GCST90038676 GCST PMID:33959723 2021-04-08 Infection infectious disease Infectious Disease
rs1782652 3618 0.00423 -0.11044 0.895440054981025 250490 FINNGEN_R6_F5_MENTORG FINNGEN NA 2022-01-24 Other mental disorders due to brain damage and dysfunction and to physical disease nervous system disease Nervous System Disease
rs1782652 3618 0.00144 0.06329 1.06533574180339 210292 FINNGEN_R6_RHEU_ARTHRITIS_OTH FINNGEN NA 2022-01-24 Other arthritis (FG) musculoskeletal or connective tissue disease Musculoskeletal Or Connective Tissue Disease
rs1782652 3618 0.00201 -0.26392 0.76803497999746 260405 FINNGEN_R6_KRA_PSY_AUTISM FINNGEN NA 2022-01-24 Autism spe nervous system disease Nervous System Disease
rs1782652 3618 0.00137 -0.13067 0.877507304026355 195767 FINNGEN_R6_M13_SCOLIOSIS FINNGEN NA 2022-01-24 Scoliosis musculoskeletal or connective tissue disease Musculoskeletal Or Connective Tissue Disease
rs1782652 3618 0.00472 -0.23841 0.787879594229805 258439 FINNGEN_R6_F5_AUTISM FINNGEN NA 2022-01-24 Autism nervous system disease Nervous System Disease
rs1782652 3618 0.0008684 0.0589 1.06066916851978 40266 GCST004132 GCST PMID:28067908 2017-01-09 Crohn's disease gastrointestinal disease Gastrointestinal Disease
rs1782652 3618 0.00328 -0.06822 0.934054958880472 196542 FINNGEN_R6_DM_KETOACIDOSIS FINNGEN NA 2022-01-24 Diabetic ketoacidosis pancreas disease Pancreas Disease
rs1782652 3618 0.00127 0.03197 1.03248653024459 260405 FINNGEN_R6_K11_ORAL FINNGEN NA 2022-01-24 "Diseases of oral cavity, salivary glands and jaws" gastrointestinal disease Gastrointestinal Disease
rs1782652 3618 0.00329 0.05714 1.05880403258427 260405 FINNGEN_R6_TEMPOROMANDIB_INCLAVO FINNGEN NA 2022-01-24 "Temporomandibular joint disorders, including avohilmo" musculoskeletal or connective tissue disease Musculoskeletal Or Connective Tissue Disease
rs1782652 3618 0.00234 0.06562 1.06782086812967 178912 FINNGEN_R6_M13_ARTHRITISNAS FINNGEN NA 2022-01-24 Ohter specific/unspecified arthritis musculoskeletal or connective tissue disease Musculoskeletal Or Connective Tissue Disease
rs1782652 3618 0.00306 -0.10252 0.902560098370445 235637 FINNGEN_R6_H8_HL_PRESBY FINNGEN NA 2022-01-24 Presbycusis nervous system disease Nervous System Disease
rs1782652 3618 0.0026 -0.07052 0.931909101157394 120933 FINNGEN_R6_O15_POSTPART_HEAMORRH FINNGEN NA 2022-01-24 Postpartum haemorrhage pregnancy or perinatal disease Pregnancy Or Perinatal Disease
rs1782652 3618 0.0043 0.00196572 1.00196765329412 484598 GCST90038654 GCST PMID:33959723 2021-04-08 Joint disorder musculoskeletal or connective tissue disease Musculoskeletal Or Connective Tissue Disease
rs1782652 3618 0.0035 -0.00174659 0.998254934400684 484598 GCST90038599 GCST PMID:33959723 2021-04-08 Diabetes or endocrine disease pancreas disease Pancreas Disease
rs1782652 3618 0.003041 0.007204 NA 357957 GCST006475 GCST PMID:29942085 2018-06-25 Depressed affect nervous system disease Nervous System Disease
rs17096421 3618 0.00126 0.14331 1.15408751334697 92512 FINNGEN_R6_N14_FEMGENPROL FINNGEN NA 2022-01-24 Female genital prolapse reproductive system or breast disease Reproductive System Or Breast Disease
rs17096421 3618 0.0028 0.097 1.10186037362101 260405 FINNGEN_R6_G6_OTHNEU FINNGEN NA 2022-01-24 Other neurological diseases nervous system disease Nervous System Disease
rs17096421 3618 0.00162 0.37863 1.46028263120121 237204 FINNGEN_R6_L12_LICHSIMPANDPRURIGO FINNGEN NA 2022-01-24 Lichen simplex chronicus and prurigo integumentary system disease Integumentary System Disease
rs17096421 3618 0.00251 0.6899 1.993516171658 130703 FINNGEN_R6_O15_PREG_VENOUS_HAEMORRH FINNGEN NA 2022-01-24 Venous complications and haemorrhoids in pregnancy pregnancy or perinatal disease Pregnancy Or Perinatal Disease
rs17096421 3618 0.0015 0.84783 2.33457532285646 194511 FINNGEN_R6_M13_FORESTIER FINNGEN NA 2022-01-24 Ankylosing hyperostosis [Forestier] musculoskeletal or connective tissue disease Musculoskeletal Or Connective Tissue Disease
rs17096421 3618 0.0039 0.00192928 1.00193114225807 484598 GCST90038652 GCST PMID:33959723 2021-04-08 Bone disorder musculoskeletal or connective tissue disease Musculoskeletal Or Connective Tissue Disease
rs17096421 3618 0.00274 0.80073 2.22716616650997 257665 FINNGEN_R6_J10_PULMEOS FINNGEN NA 2022-01-24 "Pulmonary eosinophilia, not elsewhere classified" infectious disease Infectious Disease
rs17096421 3618 0.000739 0.83288 2.29993301822462 194550 FINNGEN_R6_M13_PATELLARTEND FINNGEN NA 2022-01-24 Patellar tendinitis musculoskeletal or connective tissue disease Musculoskeletal Or Connective Tissue Disease
rs17096421 3618 0.0023 0.00174815 1.001749678905 484598 GCST90038656 GCST PMID:33959723 2021-04-08 Osteoporosis musculoskeletal or connective tissue disease Musculoskeletal Or Connective Tissue Disease
rs17096421 3618 0.00327 -0.26696 0.765703699000779 199528 FINNGEN_R6_M13_MUSCLE FINNGEN NA 2022-01-24 Disorders of muscles musculoskeletal or connective tissue disease Musculoskeletal Or Connective Tissue Disease
rs2068888 3618 0.00281 0.0454 1.04644635474607 205580 FINNGEN_R6_M13_SPINSTENOSIS FINNGEN NA 2022-01-24 Spinal stenosis musculoskeletal or connective tissue disease Musculoskeletal Or Connective Tissue Disease
rs2068888 3618 0.00275 -0.16411 0.848648665392501 208435 FINNGEN_R6_SLE_FG FINNGEN NA 2022-01-24 SLE (Finngen) urinary system disease Urinary System Disease
rs2068888 3618 0.000942 0.07507 1.07795960541607 248596 FINNGEN_R6_H7_AMD FINNGEN NA 2022-01-24 Age-related macular degeneration (whether dry or wet) disease of visual system Disease Of Visual System
rs2068888 3618 8.246e-05 -0.0225 0.977751237193336 296525 GCST005194 GCST PMID:29212778 2017-12-06 Coronary artery disease cardiovascular disease Cardiovascular Disease
rs2068888 3618 0.00244 -0.0347 0.965895141339033 252722 FINNGEN_R6_H8_HL_SEN_NAS FINNGEN NA 2022-01-24 Sensorineural hearing loss nervous system disease Nervous System Disease
rs2068888 3618 0.00405 -0.03546 0.965161339911478 147061 FINNGEN_R6_O15_PREG_OTHER_MAT_DISORD FINNGEN NA 2022-01-24 Other maternal disorders predominantly related to pregnancy pregnancy or perinatal disease Pregnancy Or Perinatal Disease
rs2068888 3618 0.00191 -0.05587 0.945662063968214 147061 FINNGEN_R6_GEST_DIABETES FINNGEN NA 2022-01-24 Gestational diabetes (for exclusion) pregnancy or perinatal disease Pregnancy Or Perinatal Disease
rs2068888 3618 0.000146 0.32855 1.38895268622625 241630 FINNGEN_R6_H7_LACRIMINFLAMCHRON FINNGEN NA 2022-01-24 Inflammation of lacrimal passages (chronic) disease of visual system Disease Of Visual System
rs2068888 3618 6.2e-09 -0.00519259 0.994820868191088 484598 GCST90038595 GCST PMID:33959723 2021-04-08 Cardiovascular disease cardiovascular disease Cardiovascular Disease
rs2068888 3618 0.0045 0.000443698 1.00044379644852 484598 GCST90038644 GCST PMID:33959723 2021-04-08 Chronic or degenerative neurological problem nervous system disease Nervous System Disease
rs2068888 3618 0.00480885039621422 0.0640696055412172 1.06616660728254 17685 GCST90000529 GCST PMID:33830302 2021-04-08 Type 1 diabetes pancreas disease Pancreas Disease
rs2068888 3618 0.00226 0.4219 1.5248560314556 850 GCST006937 GCST PMID:29769526 2018-05-16 Neuromyelitis optica (AQP4-IgG-positive) disease of visual system Disease Of Visual System
rs2068888 3618 0.0013 0.00208599 1.00208816719074 484598 GCST90038616 GCST PMID:33959723 2021-04-08 Asthma respiratory or thoracic disease Respiratory Or Thoracic Disease
rs2068888 3618 0.00056 0.012 1.01207228886608 36091 GCST90016595 GCST PMID:33686288 2021-03-08 ADHD vs anorexia nervosa (ordinary least squares (OLS)) nervous system disease Nervous System Disease
rs2068888 3618 0.00124 0.04258 1.04349953299721 254817 FINNGEN_R6_H7_RETINALDISOTH FINNGEN NA 2022-01-24 Other retinal disorders disease of visual system Disease Of Visual System
rs2068888 3618 0.00119 -0.02114 0.979081883510318 260405 FINNGEN_R6_G6_NEURO FINNGEN NA 2022-01-24 Neurological diseases nervous system disease Nervous System Disease
rs2068888 3618 0.00373 -0.17431 0.840036445992251 260279 FINNGEN_R6_SLE_NOS FINNGEN NA 2022-01-24 "Systemic lupus erythematosus, unspecified" urinary system disease Urinary System Disease
rs2068888 3618 0.00247 0.30124 1.35153367069793 260405 FINNGEN_R6_DRUGADVERS_ADRENOCORTICAL_INSUFFICIENCY FINNGEN NA 2022-01-24 Drug-induced adrenocortical insufficiency endocrine system disease Endocrine System Disease
rs2068888 3618 8.5e-05 -0.0031873 0.996817774048375 484598 GCST90038604 GCST PMID:33959723 2021-04-08 Hypertension cardiovascular disease Cardiovascular Disease
rs2068888 3618 0.001158 -0.0248779047559046 0.975429 639221 GCST011365 GCST PMID:33532862 2021-02-03 Myocardial infarction cardiovascular disease Cardiovascular Disease
rs2068888 3618 0.00167943517528958 0.0205792185927482 1.0207924307801 408422 GCST90014325 GCST PMID:34103634 2021-06-08 Asthma respiratory or thoracic disease Respiratory Or Thoracic Disease
rs2068888 3618 4.35e-06 0.0687 1.07111482649541 209643 FINNGEN_R6_J10_CHRONSINUSITIS FINNGEN NA 2022-01-24 Chronic sinusitis respiratory or thoracic disease Respiratory Or Thoracic Disease
rs2068888 3618 0.00405 -0.16055 0.851675238745402 260405 FINNGEN_R6_SLE_STRICT FINNGEN NA 2022-01-24 "SLE, strict definition" urinary system disease Urinary System Disease
rs2068888 3618 0.00409 0.45689 1.57915516762676 256652 FINNGEN_R6_G6_HERIPOTHUN FINNGEN NA 2022-01-24 Other and unspecified neuropathies nervous system disease Nervous System Disease
rs2068888 3618 0.0021 0.0076 1.00762895330189 187748 GCST90016613 GCST PMID:33686288 2021-03-08 Major depressive disorder vs anorexia nervosa (ordinary least squares (OLS)) nervous system disease Nervous System Disease
rs2068888 3618 0.00261 -0.16485 0.84802089768281 254037 FINNGEN_R6_M13_SLE FINNGEN NA 2022-01-24 Systemic lupus erythematosus urinary system disease Urinary System Disease
rs2068888 3618 0.001555 -0.0295 0.970930877641194 446696 GCST006906 GCST PMID:29531354 2018-03-12 Stroke cardiovascular disease Cardiovascular Disease
rs11188452 3618 0.00197 0.11454 1.12135749446667 250773 FINNGEN_R6_H8_VESTIBNEUR FINNGEN NA 2022-01-24 Vestibular neuronitis nervous system disease Nervous System Disease
rs11188452 3618 0.0018 -0.000658386 0.999341830688505 484598 GCST90038682 GCST PMID:33959723 2021-04-08 Diverticular disease gastrointestinal disease Gastrointestinal Disease
rs11188452 3618 0.00035 -0.47864 0.619625509729387 253464 FINNGEN_R6_M13_HTROMBMICROANG FINNGEN NA 2022-01-24 Thrombotic microangiopathy urinary system disease Urinary System Disease
rs11188452 3618 0.000427 -0.05119 0.95009813473647 255347 FINNGEN_R6_G6_TIA FINNGEN NA 2022-01-24 Transient ischemic attack cardiovascular disease Cardiovascular Disease
rs11188452 3618 0.00252 -0.11476 0.891580097454768 237587 FINNGEN_R6_L12_INTERNALSUBSTANCEDERM FINNGEN NA 2022-01-24 Dermatitis due to substances taken internally integumentary system disease Integumentary System Disease
rs11188452 3618 0.00069 0.026 1.02634094847344 12924 GCST90016611 GCST PMID:33686288 2021-03-08 Crohn's disease vs ulcerative colitis (ordinary least squares (OLS)) gastrointestinal disease Gastrointestinal Disease
rs11188452 3618 0.00466 -0.20515 0.814525128478277 253076 FINNGEN_R6_L12_ERYTHEMAMULTIF FINNGEN NA 2022-01-24 Erythema multiforme integumentary system disease Integumentary System Disease
rs11188452 3618 0.00335 -0.05654 0.94502868259181 260405 FINNGEN_R6_G6_XTRAPYR FINNGEN NA 2022-01-24 Extrapyramidal and movement disorders nervous system disease Nervous System Disease
rs11188452 3618 0.00316 -0.25165 0.777516821339065 130703 FINNGEN_R6_O15_PREG_VENOUS_HAEMORRH FINNGEN NA 2022-01-24 Venous complications and haemorrhoids in pregnancy pregnancy or perinatal disease Pregnancy Or Perinatal Disease
rs11188452 3618 9.994e-05 0.0623 1.06428158131455 40266 GCST004132 GCST PMID:28067908 2017-01-09 Crohn's disease gastrointestinal disease Gastrointestinal Disease
rs11188452 3618 0.000453 0.05798 1.05969380162231 249745 FINNGEN_R6_H7_EYELIDDIS FINNGEN NA 2022-01-24 Other disorders of eyelid disease of visual system Disease Of Visual System
rs11188452 3618 0.00035 -0.05219 0.94914851149249 250954 FINNGEN_R6_I9_TIA FINNGEN NA 2022-01-24 Transient ischemic attack cardiovascular disease Cardiovascular Disease
rs11188452 3618 0.000505 0.38221 1.46551981198103 251187 FINNGEN_R6_D3_NUTRIANAEMIAOTHER FINNGEN NA 2022-01-24 Other nutritional anaemias hematologic disease Hematologic Disease
rs7078003 3618 0.000976 0.14154 1.15204658520259 143874 FINNGEN_R6_N14_ENDOMETRIOSIS_DEEP FINNGEN NA 2022-01-24 Deep endometriosis reproductive system or breast disease Reproductive System Or Breast Disease
rs7078003 3618 0.000488 0.12273 1.13057912337086 238869 FINNGEN_R6_L12_ALLERGICCONTACT FINNGEN NA 2022-01-24 Alergic contact dermatitis integumentary system disease Integumentary System Disease
rs7078003 3618 0.00403 0.06996 1.07246528178496 260405 FINNGEN_R6_H8_EXTERNAL FINNGEN NA 2022-01-24 Diseases of external ear disease of ear Disease Of Ear
rs7078003 3618 0.00167 0.08427 1.0879225932578 147061 FINNGEN_R6_N14_ENDOMETRIOSIS_ASRM_STAGE3_4 FINNGEN NA 2022-01-24 "Endomtriosis ASRM stages 3,4" reproductive system or breast disease Reproductive System Or Breast Disease
rs7078003 3618 0.00277 0.14912 1.16081227832497 246241 FINNGEN_R6_I9_OTHPER FINNGEN NA 2022-01-24 Other peripheral vascular diseases cardiovascular disease Cardiovascular Disease
rs7078003 3618 0.00486 0.19775 1.21865769131259 260405 FINNGEN_R6_Q17_OTHER_CONGEN_MALFO_DIGES_SYSTEM1 FINNGEN NA 2022-01-24 Other congenital malformations of the digestive system genetic, familial or congenital disease Genetic, Familial Or Congenital Disease
rs7078003 3618 0.0028 -0.000992824 0.999007668686684 484598 GCST90038656 GCST PMID:33959723 2021-04-08 Osteoporosis musculoskeletal or connective tissue disease Musculoskeletal Or Connective Tissue Disease
rs7078003 3618 0.00253 0.04437 1.04536906989762 258454 FINNGEN_R6_H7_CONJUNCTIVITIS FINNGEN NA 2022-01-24 Conjunctivitis disease of visual system Disease Of Visual System
rs7078003 3618 0.0046 -0.02869 0.971717650251974 260405 FINNGEN_R6_J10_UPPERINFEC FINNGEN NA 2022-01-24 Acute upper respiratory infections infectious disease Infectious Disease
rs7078003 3618 0.00101 0.04585 1.04691736157429 260405 FINNGEN_R6_H7_CONJUNCTIVA FINNGEN NA 2022-01-24 Disorders of conjunctiva disease of visual system Disease Of Visual System
rs603424 3618 0.00431 0.03784 1.03856504917629 260360 FINNGEN_R6_I9_HYPTENS FINNGEN NA 2022-01-24 Hypertension cardiovascular disease Cardiovascular Disease
rs603424 3618 0.00035 -0.0347 0.965895141339033 260405 FINNGEN_R6_K11_GIDISEASES FINNGEN NA 2022-01-24 Gastrointestinal diseases gastrointestinal disease Gastrointestinal Disease
rs603424 3618 0.000415 0.0328978815005707 1.033445 639221 GCST011365 GCST PMID:33532862 2021-02-03 Myocardial infarction cardiovascular disease Cardiovascular Disease
rs603424 3618 0.00165196179822901 0.004922 1.00493413293994 322580 GCST005902 GCST PMID:29662059 2018-04-16 Depression (broad) nervous system disease Nervous System Disease
rs603424 3618 7.41e-07 0.0324 1.03293059491966 296525 GCST005194 GCST PMID:29212778 2017-12-06 Coronary artery disease cardiovascular disease Cardiovascular Disease
rs603424 3618 0.00303 -0.07732 0.925593616253846 229603 FINNGEN_R6_J10_COPDNAS FINNGEN NA 2022-01-24 Other chronic obstructive pulmonary disease respiratory or thoracic disease Respiratory Or Thoracic Disease
rs603424 3618 9.9e-08 0.00576881 1.00578548162747 484598 GCST90038604 GCST PMID:33959723 2021-04-08 Hypertension cardiovascular disease Cardiovascular Disease
rs603424 3618 0.00488 -0.05071 0.950554291309962 259404 FINNGEN_R6_G6_SLEEPAPNO FINNGEN NA 2022-01-24 Sleep apnoea respiratory or thoracic disease Respiratory Or Thoracic Disease
rs603424 3618 7.85e-05 -0.06726 0.934952082191287 255750 FINNGEN_R6_CHOLELITH_BROAD FINNGEN NA 2022-01-24 "Cholelithiasis, broad definition with cholecystitis" gastrointestinal disease Gastrointestinal Disease
rs603424 3618 0.000758 -0.09142 0.912634323977577 216069 FINNGEN_R6_G6_EPLEPSY FINNGEN NA 2022-01-24 Epilepsy nervous system disease Nervous System Disease
rs603424 3618 0.00313 -0.16856 0.844880569063977 260405 FINNGEN_R6_G6_DEMYEL FINNGEN NA 2022-01-24 Demyelenating diseases of the central nervous system nervous system disease Nervous System Disease
rs603424 3618 0.00375 0.44788 1.56499088547888 204009 FINNGEN_R6_RHEUMA_CHRYSTAL FINNGEN NA 2022-01-24 "Chrystal arthropathies, rheuma endpoint" musculoskeletal or connective tissue disease Musculoskeletal Or Connective Tissue Disease
rs603424 3618 0.000494 -0.05851 0.943168808664421 257917 FINNGEN_R6_SLEEP FINNGEN NA 2022-01-24 Sleep disorders (combined) nervous system disease Nervous System Disease
rs603424 3618 0.00399 -0.07505 0.927697100313897 260405 FINNGEN_R6_COPD_HOSPITAL FINNGEN NA 2022-01-24 "COPD, hospital admissions" respiratory or thoracic disease Respiratory Or Thoracic Disease
rs603424 3618 0.0012 -0.14825 0.862215534112037 234687 FINNGEN_R6_K11_PERIODON_CHRON FINNGEN NA 2022-01-24 Chronic periodontitis gastrointestinal disease Gastrointestinal Disease
rs603424 3618 0.00158 -0.11272 0.893400777315622 255120 FINNGEN_R6_E4_PARATHYRO FINNGEN NA 2022-01-24 Disorders of parathyroid gland endocrine system disease Endocrine System Disease
rs603424 3618 0.0032 0.4563 1.57822374087577 173626 FINNGEN_R6_M13_CRYSTALARTH FINNGEN NA 2022-01-24 Other crystal arthropathies musculoskeletal or connective tissue disease Musculoskeletal Or Connective Tissue Disease
rs603424 3618 0.00273 0.51489 1.67345441168747 259188 FINNGEN_R6_ARTRHO_POSTDYSENTERIC FINNGEN NA 2022-01-24 Postydysenteric arthropathy infectious disease Infectious Disease
rs603424 3618 0.000404 0.69154 1.99678822052622 260328 FINNGEN_R6_CHONDRO_OTH FINNGEN NA 2022-01-24 Other chondrocalcinosis musculoskeletal or connective tissue disease Musculoskeletal Or Connective Tissue Disease
rs603424 3618 1.4e-05 0.0395485 1.04034095419769 547261 GCST005195 GCST PMID:29212778 2017-12-06 Coronary artery disease cardiovascular disease Cardiovascular Disease
rs603424 3618 0.000267 -0.06309 0.938858972579108 254733 FINNGEN_R6_K11_CHOLELITH FINNGEN NA 2022-01-24 Cholelithiasis gastrointestinal disease Gastrointestinal Disease
rs603424 3618 0.00286 0.14787 1.15936216948391 238242 FINNGEN_R6_L12_INFECT_DERM FINNGEN NA 2022-01-24 Infective dermatitis integumentary system disease Integumentary System Disease
rs603424 3618 2.5e-08 0.00648906 1.00651015956393 484598 GCST90038595 GCST PMID:33959723 2021-04-08 Cardiovascular disease cardiovascular disease Cardiovascular Disease
rs603424 3618 2.12e-05 -0.06584 0.93628065721302 260405 FINNGEN_R6_K11_GALLBILPANC FINNGEN NA 2022-01-24 "Disorders of gallbladder, biliary tract and pancreas" pancreas disease Pancreas Disease
rs603424 3618 0.00283 -0.16827 0.845125619959668 260405 FINNGEN_R6_H7_OPTNERVE FINNGEN NA 2022-01-24 Disorders of optic nerve and visual pathways disease of visual system Disease Of Visual System
rs603424 3618 0.00418 -0.23422 0.791187735445638 259535 FINNGEN_R6_H7_OPTNEURITIS FINNGEN NA 2022-01-24 Optic neuritis disease of visual system Disease Of Visual System
rs117779480 3618 0.000118 0.41641 1.51650750950443 259245 FINNGEN_R6_J10_PNEUMONISOLLIQ FINNGEN NA 2022-01-24 Pneumonitis due to solids and liquids infectious disease Infectious Disease
rs117779480 3618 0.002357 -0.0444 0.956571252436168 1030836 GCST006414 GCST PMID:30061737 2018-07-30 Atrial fibrillation cardiovascular disease Cardiovascular Disease
rs117779480 3618 0.00012 0.012 1.01207228886608 43363 GCST90016623 GCST PMID:33686288 2021-03-08 Schizophrenia vs obsessive compulsive disorder (ordinary least squares (OLS)) nervous system disease Nervous System Disease
rs117779480 3618 0.00289 0.72582 2.06642487382083 231581 FINNGEN_R6_G6_LSROOT FINNGEN NA 2022-01-24 "Lumbosacral root disorders, not elsewhere classified" nervous system disease Nervous System Disease
rs117779480 3618 0.00386 -0.6735 0.509920728325942 231572 FINNGEN_R6_G6_TRIOTHUNS FINNGEN NA 2022-01-24 Other and unspecified trigeminal disorders nervous system disease Nervous System Disease
rs117779480 3618 0.003 0.00331033 1.00331581519328 484598 GCST90038686 GCST PMID:33959723 2021-04-08 Osteoarthritis musculoskeletal or connective tissue disease Musculoskeletal Or Connective Tissue Disease
rs117779480 3618 0.0018 0.011 1.01106072244472 59774 GCST90016618 GCST PMID:33686288 2021-03-08 Schizophrenia vs ADHD (ordinary least squares (OLS)) nervous system disease Nervous System Disease
rs117779480 3618 0.00365 0.3284 1.38874435894825 226108 FINNGEN_R6_K11_OTHDISSTOMDUOD FINNGEN NA 2022-01-24 Other diseases of stomach and duodenum gastrointestinal disease Gastrointestinal Disease
rs117779480 3618 0.00467 0.7969 2.21865243429668 258937 FINNGEN_R6_G6_DISSOTH FINNGEN NA 2022-01-24 Other acute disseminated demyelination nervous system disease Nervous System Disease
rs117779480 3618 0.0033 0.00498378 1.00499621968852 484598 GCST90038601 GCST PMID:33959723 2021-04-08 Musculoskeletal disorder or trauma musculoskeletal or connective tissue disease Musculoskeletal Or Connective Tissue Disease
rs117779480 3618 0.0015 0.0083 1.0083345404959 93491 GCST90016622 GCST PMID:33686288 2021-03-08 Schizophrenia vs major depressive disorder (ordinary least squares (OLS)) nervous system disease Nervous System Disease
rs117779480 3618 0.00264 0.23359 1.26312650416078 260405 FINNGEN_R6_J10_EXTERLUNG FINNGEN NA 2022-01-24 Lung diseases due to external agents respiratory or thoracic disease Respiratory Or Thoracic Disease
rs117779480 3618 5.9e-05 0.013 1.01308486735981 57667 GCST90016619 GCST PMID:33686288 2021-03-08 Schizophrenia vs anorexia nervosa (ordinary least squares (OLS)) nervous system disease Nervous System Disease
rs117779480 3618 0.000682 -0.2224 0.800595062253612 186743 FINNGEN_R6_I9_CARDMYO FINNGEN NA 2022-01-24 Cardiomyopathy cardiovascular disease Cardiovascular Disease
rs117779480 3618 0.00462 0.60337 1.82826969919104 254447 FINNGEN_R6_AB1_CMV FINNGEN NA 2022-01-24 Cytomegaloviral disease infectious disease Infectious Disease
rs117779480 3618 0.00158 -0.23837 0.787911110043886 190397 FINNGEN_R6_FG_CARDMYO FINNGEN NA 2022-01-24 Cardiomyopathy (excluding other) cardiovascular disease Cardiovascular Disease
rs117779480 3618 0.00258 -0.23181 0.793096797383696 185656 FINNGEN_R6_I9_CARDMPRI FINNGEN NA 2022-01-24 "Cardiomyopathies, Primary/intrinsic" cardiovascular disease Cardiovascular Disease
rs117779480 3618 0.00388 -0.34323 0.709475013540042 260405 FINNGEN_R6_Q17_CONGEN_MALFO_URINARY_SYSTEM FINNGEN NA 2022-01-24 Congenital malformations of the urinary system urinary system disease Urinary System Disease
rs117779480 3618 0.0024 0.0091 1.00914153088142 59056 GCST90016620 GCST PMID:33686288 2021-03-08 Schizophrenia vs autism spectrum disorder (ordinary least squares (OLS)) nervous system disease Nervous System Disease
rs117779480 3618 0.00408 0.27177 1.31228514101607 250844 FINNGEN_R6_H8_OTOSCLE FINNGEN NA 2022-01-24 Otosclerosis disease of ear Disease Of Ear
rs117779480 3618 0.00137 0.35884 1.43166771641071 260405 FINNGEN_R6_ALCOPANCCHRON FINNGEN NA 2022-01-24 Alcohol-induced chronic pancreatitis pancreas disease Pancreas Disease
rs2792751 3618 0.00399 -0.08641 0.917218094698607 260405 FINNGEN_R6_KRA_PSY_SLEEP_NONORG FINNGEN NA 2022-01-24 Nonorganic sleeping disorders nervous system disease Nervous System Disease
rs2792751 3618 0.000285 0.03286 1.03340585229413 260405 FINNGEN_R6_I9_HYPERTENSION FINNGEN NA 2022-01-24 Hypertensive diseases cardiovascular disease Cardiovascular Disease
rs2792751 3618 0.00108 0.03412 1.03470876433023 203871 FINNGEN_R6_FG_HYPERTENSION FINNGEN NA 2022-01-24 Hypertensive diseases (excluding secondary) cardiovascular disease Cardiovascular Disease
rs2792751 3618 0.000977 -0.11236 0.893722459494774 259284 FINNGEN_R6_F5_INSOMNIA FINNGEN NA 2022-01-24 Insomnia nervous system disease Nervous System Disease
rs2792751 3618 0.0021 0.21974 1.24575279275117 231764 FINNGEN_R6_G6_FACOTH FINNGEN NA 2022-01-24 Other facial nerve disorders nervous system disease Nervous System Disease
rs2792751 3618 0.0004653 0.0269 1.02726507111988 298957 GCST007517 GCST PMID:29632382 2018-04-09 Type 2 diabetes pancreas disease Pancreas Disease
rs2792751 3618 0.00218 -0.08408 0.919357704536739 257630 FINNGEN_R6_F5_SLEEP FINNGEN NA 2022-01-24 Sleep disorders nervous system disease Nervous System Disease
rs2792751 3618 0.00327 -0.31012 0.733358947870149 260405 FINNGEN_R6_KRA_PSY_TIC FINNGEN NA 2022-01-24 Tic disorders nervous system disease Nervous System Disease
rs2792751 3618 0.00257 0.27338 1.31439962179339 236442 FINNGEN_R6_L12_ERYT_INTERTRIG FINNGEN NA 2022-01-24 Erythema intertrigo integumentary system disease Integumentary System Disease
rs2792751 3618 0.0034 0.22561 1.25308686609077 255494 FINNGEN_R6_G6_ALCODEGEN FINNGEN NA 2022-01-24 Degeneration of the brain due to alcohol nervous system disease Nervous System Disease
rs2792751 3618 0.00128 -0.34884 0.705506002200311 257057 FINNGEN_R6_F5_TIC FINNGEN NA 2022-01-24 Tic disorders nervous system disease Nervous System Disease
rs2792751 3618 0.001428 -0.0622 0.939694929010135 36052 GCST004692 GCST PMID:27455348 2016-07-25 Amyotrophic lateral sclerosis nervous system disease Nervous System Disease
rs2792751 3618 0.000274 0.033 1.03355053924131 260360 FINNGEN_R6_I9_HYPTENS FINNGEN NA 2022-01-24 Hypertension cardiovascular disease Cardiovascular Disease
rs2792751 3618 0.00485 0.02715 1.02752191949237 260405 FINNGEN_R6_DIABETES_FG FINNGEN NA 2022-01-24 "Diabetes, varying definitions" pancreas disease Pancreas Disease
rs2792751 3618 0.00204 -0.10139 0.90358056773821 253121 FINNGEN_R6_F5_PSYTRANS FINNGEN NA 2022-01-24 Acute and transient psychotic disorders nervous system disease Nervous System Disease
rs2792751 3618 9.62e-05 -0.2451 0.782626271701436 226329 FINNGEN_R6_I9_VARICVEOES FINNGEN NA 2022-01-24 Oesophageal varices cardiovascular disease Cardiovascular Disease
rs2792751 3618 0.00341 0.22533 1.25273605088468 260405 FINNGEN_R6_ALCONEURODEGEN FINNGEN NA 2022-01-24 Degeneration of nervous system due to alcohol nervous system disease Nervous System Disease
rs2792751 3618 0.00396 0.06538 1.0675646218721 252521 FINNGEN_R6_L12_ABSCESS_CUT FINNGEN NA 2022-01-24 "Cutaneous abscess, furuncle and carbuncle" infectious disease Infectious Disease
rs2792751 3618 0.00377 -0.47396 0.622532153355802 254636 FINNGEN_R6_FELTY FINNGEN NA 2022-01-24 Felty syndrome musculoskeletal or connective tissue disease Musculoskeletal Or Connective Tissue Disease
rs2792751 3618 0.00388 -0.05458 0.946882755207303 260405 FINNGEN_R6_M13_SYSTCONNECT FINNGEN NA 2022-01-24 Systemic connective tissue disorders musculoskeletal or connective tissue disease Musculoskeletal Or Connective Tissue Disease
rs2792751 3618 0.00357 -0.31191 0.732047409530467 198314 FINNGEN_R6_KRA_PSY_TIC_EXMORE FINNGEN NA 2022-01-24 Tic disorders (more control exclusions) nervous system disease Nervous System Disease
rs2792751 3618 0.00452 0.36979 1.44743062231456 260332 FINNGEN_R6_Q17_CLEFT_PALATE FINNGEN NA 2022-01-24 Cleft palate musculoskeletal or connective tissue disease Musculoskeletal Or Connective Tissue Disease
rs2792751 3618 0.001539 -0.0880108773227133 0.915750915750916 15283 GCST000612 GCST PMID:20190752 2010-02-28 Celiac disease gastrointestinal disease Gastrointestinal Disease
rs35198068 3618 8.33e-11 0.09542 1.10012080884875 257444 FINNGEN_R6_DM_RETINOPATHY FINNGEN NA 2022-01-24 Diabetic retinopathy disease of visual system Disease Of Visual System
rs35198068 3618 0.000456 0.08043 1.0837529812783 199229 FINNGEN_R6_DM_PERIPHATHERO FINNGEN NA 2022-01-24 Peripheral atherosclerosis cardiovascular disease Cardiovascular Disease
rs35198068 3618 0.00498 0.07832 1.08146867328024 140674 FINNGEN_R6_O15_PREECLAMPS FINNGEN NA 2022-01-24 Pre-eclampsia pregnancy or perinatal disease Pregnancy Or Perinatal Disease
rs35198068 3618 0.000272 0.25179 1.28632588048447 242981 FINNGEN_R6_DM_NEOVASCULAR_GLAUCOMA FINNGEN NA 2022-01-24 Neovascular glaucoma disease of visual system Disease Of Visual System
rs35198068 3618 0.00327 0.20163 1.22339526811042 207083 FINNGEN_R6_DM_OPTHALMIC_COMORB FINNGEN NA 2022-01-24 "Diabetes, opthalmic co-morbidities" disease of visual system Disease Of Visual System
rs35198068 3618 5.27e-06 0.38801 1.47404452465969 215619 FINNGEN_R6_E4_DM1PERIPH FINNGEN NA 2022-01-24 Type 1 diabetes with peripheral circulatory complications cardiovascular disease Cardiovascular Disease
rs35198068 3618 1.6e-08 0.00556683 1.00558235359049 484598 GCST90038595 GCST PMID:33959723 2021-04-08 Cardiovascular disease cardiovascular disease Cardiovascular Disease
rs35198068 3618 2.4e-107 0.0148319 1.01494243845109 484598 GCST90038599 GCST PMID:33959723 2021-04-08 Diabetes or endocrine disease pancreas disease Pancreas Disease
rs35198068 3618 1.07e-93 0.3504 1.41963528915324 70127 GCST005413 GCST PMID:29358691 2018-01-22 Type 2 diabetes pancreas disease Pancreas Disease
rs35198068 3618 0.002769 -0.007605 NA 357957 GCST006475 GCST PMID:29942085 2018-06-25 Depressed affect nervous system disease Nervous System Disease
rs35198068 3618 0.0023 0.03739 1.0380978000431 203162 FINNGEN_R6_CARDIAC_ARRHYTM FINNGEN NA 2022-01-24 Cardiac arrhytmias cardiovascular disease Cardiovascular Disease
rs35198068 3618 4.01e-126 0.28621 1.33137201402054 249334 FINNGEN_R6_DM_OTHER_WIDE FINNGEN NA 2022-01-24 "Other diabetes, wide definition" pancreas disease Pancreas Disease
rs35198068 3618 9.54e-16 0.1811 1.1985350268034 138100 FINNGEN_R6_O15_PREG_DM FINNGEN NA 2022-01-24 Diabetes mellitus in pregnancy pregnancy or perinatal disease Pregnancy Or Perinatal Disease
rs35198068 3618 9.26e-11 0.12177 1.12949428821661 253168 FINNGEN_R6_DM_RETINA_PROLIF FINNGEN NA 2022-01-24 Proliferative diabetic retinopathy disease of visual system Disease Of Visual System
rs35198068 3618 4.11e-19 0.19614 1.21669723102358 199410 FINNGEN_R6_DM_SEVERAL_COMPLICATIONS FINNGEN NA 2022-01-24 "Diabetes, several complications" pancreas disease Pancreas Disease
rs35198068 3618 4.49e-13 0.20624 1.22904814015519 219937 FINNGEN_R6_E4_DMNAS FINNGEN NA 2022-01-24 Unspecified diabetes pancreas disease Pancreas Disease
rs35198068 3618 0.00041 -0.11098 0.894956647882999 254358 FINNGEN_R6_L12_FOLLICULARCYST FINNGEN NA 2022-01-24 Follicular cysts of skin and subcutaneous tissue integumentary system disease Integumentary System Disease
rs35198068 3618 0.000795 0.23903 1.27001663651143 215811 FINNGEN_R6_E4_DMNASNASCOMP FINNGEN NA 2022-01-24 Unspecified diabetes with multiple/unspecified complications pancreas disease Pancreas Disease
rs35198068 3618 0.000411 0.30326 1.35426652796932 249570 FINNGEN_R6_M13_BONEDENSOTH FINNGEN NA 2022-01-24 Other disorders of bone density and structure musculoskeletal or connective tissue disease Musculoskeletal Or Connective Tissue Disease
rs35198068 3618 1.5e-06 0.00436924 1.00437879904594 484598 GCST90038604 GCST PMID:33959723 2021-04-08 Hypertension cardiovascular disease Cardiovascular Disease
rs35198068 3618 2.7e-38 0.00234947 1.00235223216743 484598 GCST90038634 GCST PMID:33959723 2021-04-08 Type 2 diabetes pancreas disease Pancreas Disease
rs35198068 3618 0.00488990025046492 -0.0036433 0.996363328764809 322580 GCST005902 GCST PMID:29662059 2018-04-16 Depression (broad) nervous system disease Nervous System Disease
rs35198068 3618 0.000287 0.05069 1.05199672374518 260405 FINNGEN_R6_H7_CHOROIDRETINA FINNGEN NA 2022-01-24 Disorders of choroid and retina disease of visual system Disease Of Visual System
rs35198068 3618 8.15e-09 0.08902 1.09310251815807 147061 FINNGEN_R6_O15_PREG_OTHER_MAT_DISORD FINNGEN NA 2022-01-24 Other maternal disorders predominantly related to pregnancy pregnancy or perinatal disease Pregnancy Or Perinatal Disease
rs35198068 3618 6.69e-18 0.19545 1.21585799950235 147061 FINNGEN_R6_GEST_DIABETES FINNGEN NA 2022-01-24 Gestational diabetes (for exclusion) pregnancy or perinatal disease Pregnancy Or Perinatal Disease
rs35198068 3618 0.00122 0.09434 1.09893331973474 134385 FINNGEN_R6_O15_PREG_MATERN_CARE FINNGEN NA 2022-01-24 Maternal care for other conditions predominantly related to pregnancy pregnancy or perinatal disease Pregnancy Or Perinatal Disease
rs35198068 3618 1.62e-06 0.26872 1.30828876890147 216273 FINNGEN_R6_E4_DM2NEU FINNGEN NA 2022-01-24 Type 2 diabetes with neurological complications urinary system disease Urinary System Disease
rs35198068 3618 6.74e-23 0.15123 1.1632641780768 224461 FINNGEN_R6_DM_RETINOPATHY_EXMORE FINNGEN NA 2022-01-24 Diabetic retinopathy (more control exclusions) disease of visual system Disease Of Visual System
rs35198068 3618 0.000286 0.08151 1.08492406677042 247912 FINNGEN_R6_H7_RETINALDETACH FINNGEN NA 2022-01-24 Retinal detachments and breaks disease of visual system Disease Of Visual System
rs35198068 3618 0.000211 0.07613 1.07910284840955 253928 FINNGEN_R6_I9_PAD FINNGEN NA 2022-01-24 Peripheral artery disease cardiovascular disease Cardiovascular Disease
rs35198068 3618 1.71e-05 0.16781 1.18271187404244 253236 FINNGEN_R6_DM_MACULOPATHY FINNGEN NA 2022-01-24 Diabetic maculopathy disease of visual system Disease Of Visual System
rs35198068 3618 0.00201 0.13757 1.14748202690269 242927 FINNGEN_R6_H7_RETINOPATHYDIAB_PROLIF FINNGEN NA 2022-01-24 Proliferative diabetic retinopathy disease of visual system Disease Of Visual System
rs35198068 3618 0.00333 0.10386 1.10944512172547 243783 FINNGEN_R6_H7_RETINALBREAK FINNGEN NA 2022-01-24 Retinal breaks without detachment disease of visual system Disease Of Visual System
rs35198068 3618 0.00012 0.00168745 1.00168887454492 484598 GCST90038640 GCST PMID:33959723 2021-04-08 Eye or eyelid problem disease of visual system Disease Of Visual System
rs35198068 3618 3.88e-27 0.09227 1.09666088054887 260405 FINNGEN_R6_E4_ENDONUTRMET FINNGEN NA 2022-01-24 "Endocrine, nutritional and metabolic diseases" endocrine system disease Endocrine System Disease
rs35198068 3618 0.00356 -0.08651 0.917126377475074 226071 FINNGEN_R6_E4_GOITREMULTINOD FINNGEN NA 2022-01-24 Nontoxic multinodular goitre endocrine system disease Endocrine System Disease
rs35198068 3618 1.38e-06 0.22657 1.25429040708946 216726 FINNGEN_R6_E4_DMNASNOCOMP FINNGEN NA 2022-01-24 Unspecified diabetes without complications pancreas disease Pancreas Disease
rs35198068 3618 0.00132 0.16639 1.18103361502721 247826 FINNGEN_R6_L12_LICHENSCLERATROPH FINNGEN NA 2022-01-24 Lichen sclerosus et atrophicus integumentary system disease Integumentary System Disease
rs35198068 3618 2.59766750553e-07 0.0593822688729 1.06118081961099 127265 GCST009722 GCST PMID:31959993 2020-01-20 Glaucoma (multi-trait analysis) disease of visual system Disease Of Visual System
rs35198068 3618 0.003449 -0.0751 0.927650716618483 24840 GCST010681 GCST PMID:32005708 2020-01-31 Type 1 diabetes pancreas disease Pancreas Disease
rs35198068 3618 0.0001162 0.1074 1.11337951722773 410484 GCST006907 GCST PMID:29531354 2018-03-12 Ischemic stroke (large artery atherosclerosis) cardiovascular disease Cardiovascular Disease
rs35198068 3618 5.9e-270 0.292 1.33910301763929 659316 GCST006867 GCST PMID:30054458 2018-07-27 Type 2 diabetes pancreas disease Pancreas Disease
rs35198068 3618 7.85e-134 0.28156 1.32519550566656 260405 FINNGEN_R6_E4_DIABETES FINNGEN NA 2022-01-24 Diabetes mellitus pancreas disease Pancreas Disease
rs35198068 3618 0.00434 -0.03092 0.969553134224277 260405 FINNGEN_R6_BRONCHITIS FINNGEN NA 2022-01-24 Bronchitis respiratory or thoracic disease Respiratory Or Thoracic Disease
rs35198068 3618 7.28e-05 0.10563 1.11141057850705 196542 FINNGEN_R6_DM_KETOACIDOSIS FINNGEN NA 2022-01-24 Diabetic ketoacidosis pancreas disease Pancreas Disease
rs35198068 3618 7.46e-06 0.12804 1.13659846572642 245715 FINNGEN_R6_H7_RETINOPATHYDIAB FINNGEN NA 2022-01-24 Diabetic retinopathy disease of visual system Disease Of Visual System
rs35198068 3618 0.00137 0.12091 1.12852334069602 243522 FINNGEN_R6_H7_RETINALDETACHBREAK FINNGEN NA 2022-01-24 Retinal detachment with retinal break disease of visual system Disease Of Visual System
rs35198068 3618 4.16e-05 0.15905 1.1723965650435 243463 FINNGEN_R6_H7_MACULOPATHYDIAB FINNGEN NA 2022-01-24 Diabetic maculopathy disease of visual system Disease Of Visual System
rs35198068 3618 0.00469 0.12656 1.13491754418591 260405 FINNGEN_R6_E4_GLUCOPANCREAS FINNGEN NA 2022-01-24 Other disorders of glucose regulation and pancreatic internal secretion pancreas disease Pancreas Disease
rs35198068 3618 3.94e-11 0.34789 1.41607647276044 216474 FINNGEN_R6_E4_DM2PERIPH FINNGEN NA 2022-01-24 Type 2 diabetes with peripheral circulatory complications cardiovascular disease Cardiovascular Disease
rs35198068 3618 0.00484 -0.20564 0.814126108933095 133469 FINNGEN_R6_N14_OTHINFVAGVULV FINNGEN NA 2022-01-24 Other inflammation of vagina/vulva reproductive system or breast disease Reproductive System Or Breast Disease
rs35198068 3618 0.00471 0.35043 1.41967787885075 256852 FINNGEN_R6_D3_IMMUDEFANTIBODYNAS FINNGEN NA 2022-01-24 Other and unspecified immunodeficiencies with predominantly antibody defects immune system disease Immune System Disease
rs35198068 3618 0.00246 0.54619 1.72666188794495 215260 FINNGEN_R6_E4_DMNASCOMA FINNGEN NA 2022-01-24 Unspecified diabetes with coma pancreas disease Pancreas Disease
rs35198068 3618 1.9e-249 0.0160102 1.01613904997155 484598 GCST90038633 GCST PMID:33959723 2021-04-08 Diabetes pancreas disease Pancreas Disease
rs35198068 3618 4.42e-140 0.28602 1.33111907736762 260405 FINNGEN_R6_DIABETES_FG FINNGEN NA 2022-01-24 "Diabetes, varying definitions" pancreas disease Pancreas Disease
rs35198068 3618 8.65e-132 0.3075 1.36002080850196 249793 FINNGEN_R6_KELA_DIAB_INSUL_EXMORE FINNGEN NA 2022-01-24 "Diabetes, insuline treatment (Kela reimbursement) (more control exclusions)" pancreas disease Pancreas Disease
rs35198068 3618 0.00177 -0.03561 0.965016576568014 260405 FINNGEN_R6_E4_THYROID FINNGEN NA 2022-01-24 Disorders of the thyroid gland endocrine system disease Endocrine System Disease
rs35198068 3618 0.00241 0.06522 1.0673938251967 253298 FINNGEN_R6_I9_ATHSCLE FINNGEN NA 2022-01-24 "Atherosclerosis, excluding cerebral, coronary and PAD" cardiovascular disease Cardiovascular Disease
rs35198068 3618 4.03e-05 0.16033 1.17389819348393 244571 FINNGEN_R6_DM_RETINA_NOS FINNGEN NA 2022-01-24 Unspecified diabetic retinopathy disease of visual system Disease Of Visual System
rs35198068 3618 1.54e-12 0.19304 1.21293130980118 195703 FINNGEN_R6_DM_HYPOGLYC FINNGEN NA 2022-01-24 Diabetic hypoglycemia pancreas disease Pancreas Disease
rs35198068 3618 4.66e-09 0.17664 1.19320146327163 217292 FINNGEN_R6_DM_NEPHROPATHY_EXMORE FINNGEN NA 2022-01-24 Diabetic nephropathy (more control exclusions) urinary system disease Urinary System Disease
rs35198068 3618 1.83e-11 0.31886 1.37555873320229 216765 FINNGEN_R6_E4_DM2REN FINNGEN NA 2022-01-24 Type 2 diabetes with renal complications urinary system disease Urinary System Disease
rs35198068 3618 0.000166 0.31631 1.37205552691893 259089 FINNGEN_R6_DM_POLYNEURO FINNGEN NA 2022-01-24 Diabetic polyneuropathy nervous system disease Nervous System Disease
rs35198068 3618 0.000491 0.24014 1.27142713766127 250596 FINNGEN_R6_H7_GLAUCSECDISEASE FINNGEN NA 2022-01-24 Glaucoma secondary to other eye disorders disease of visual system Disease Of Visual System
rs35198068 3618 0.000394 0.30637 1.35848485296667 215604 FINNGEN_R6_E4_DM2KETO FINNGEN NA 2022-01-24 Type 2 diabetes with ketoacidosis pancreas disease Pancreas Disease
rs35198068 3618 0.001919 -0.0317 0.968797177640976 403124 GCST007090 GCST PMID:30664745 2019-01-21 Knee osteoarthritis musculoskeletal or connective tissue disease Musculoskeletal Or Connective Tissue Disease
rs35198068 3618 0.0002937 0.0225 1.02275503416445 296525 GCST005194 GCST PMID:29212778 2017-12-06 Coronary artery disease cardiovascular disease Cardiovascular Disease
rs35198068 3618 5.79e-08 0.21702 1.24236894926828 216574 FINNGEN_R6_DM_MACULOPATHY_EXMORE FINNGEN NA 2022-01-24 Diabetic maculopathy (more control exclusions) disease of visual system Disease Of Visual System
rs35198068 3618 2.26e-05 0.12468 1.13278590357286 253692 FINNGEN_R6_DM_NEPHROPATHY FINNGEN NA 2022-01-24 Diabetic nephropathy urinary system disease Urinary System Disease
rs35198068 3618 0.00454 -0.25683 0.773499697537593 258255 FINNGEN_R6_Q17_OTHER_CONGEN_MALFO_CIRCULATO_SYSTEM FINNGEN NA 2022-01-24 Other congenital malformations of circulatory system cardiovascular disease Cardiovascular Disease
rs35198068 3618 0.000572 0.0282064318901681 1.028608 639221 GCST011365 GCST PMID:33532862 2021-02-03 Myocardial infarction cardiovascular disease Cardiovascular Disease
rs4751996 3618 0.00466 0.04263 1.04355170927825 255347 FINNGEN_R6_G6_TIA FINNGEN NA 2022-01-24 Transient ischemic attack cardiovascular disease Cardiovascular Disease
rs4751996 3618 0.00321 0.03474 1.03535048267625 213627 FINNGEN_R6_C_STROKE FINNGEN NA 2022-01-24 STROKE cardiovascular disease Cardiovascular Disease
rs4751996 3618 0.0018 0.000951758 1.00095221106537 484598 GCST90038610 GCST PMID:33959723 2021-04-08 Myocardial infarction cardiovascular disease Cardiovascular Disease
rs4751996 3618 0.0043 -0.000571249 0.999428914131646 484598 GCST90038688 GCST PMID:33959723 2021-04-08 Other joint disorder musculoskeletal or connective tissue disease Musculoskeletal Or Connective Tissue Disease
rs4751996 3618 0.00466 0.16228 1.17618952828659 259668 FINNGEN_R6_AB1_VIRAL_MENINGITIS FINNGEN NA 2022-01-24 Viral meningitis infectious disease Infectious Disease
rs4751996 3618 0.00377 -0.35074 0.704166813428337 260405 FINNGEN_R6_P16_OTH_DISORD_ORIGINA_PERINA_PERIOD FINNGEN NA 2022-01-24 Other disorders originating in the perinatal period pregnancy or perinatal disease Pregnancy Or Perinatal Disease
rs4751996 3618 0.000905 0.04144 1.042310621338 260405 FINNGEN_R6_G6_OTHNEU FINNGEN NA 2022-01-24 Other neurological diseases nervous system disease Nervous System Disease
rs4751996 3618 0.000161 -0.09047 0.913501738542037 136817 FINNGEN_R6_N14_SALPHOOPH FINNGEN NA 2022-01-24 Salphingitis and oophoritis reproductive system or breast disease Reproductive System Or Breast Disease
rs4751996 3618 0.0034 0.0015127 1.00151384470777 484598 GCST90038605 GCST PMID:33959723 2021-04-08 Cardiac problem cardiovascular disease Cardiovascular Disease
rs4751996 3618 0.00391 -0.07501 0.927734208940077 255831 FINNGEN_R6_L12_PSORI_VULG FINNGEN NA 2022-01-24 Psoriasis vulgaris integumentary system disease Integumentary System Disease
rs4751996 3618 0.00359 -0.08496 0.918549025627653 254522 FINNGEN_R6_AB1_ZOSTER FINNGEN NA 2022-01-24 Zoster [herpes zoster] infectious disease Infectious Disease
rs4751996 3618 0.00479 -0.03756 0.963136627789474 147061 FINNGEN_R6_N14_FEMALEGENINF FINNGEN NA 2022-01-24 Inflammatory diseases of female pelvic organs reproductive system or breast disease Reproductive System Or Breast Disease
rs4751996 3618 0.00378 0.04382 1.04479427499226 250954 FINNGEN_R6_I9_TIA FINNGEN NA 2022-01-24 Transient ischemic attack cardiovascular disease Cardiovascular Disease
rs4751996 3618 0.000881 0.0247716338583527 1.025081 639221 GCST011365 GCST PMID:33532862 2021-02-03 Myocardial infarction cardiovascular disease Cardiovascular Disease
rs4751996 3618 0.0028 -0.0071 0.992925145453899 61027 GCST90016621 GCST PMID:33686288 2021-03-08 Schizophrenia vs bipolar disorder (ordinary least squares (OLS)) nervous system disease Nervous System Disease
rs80235628 3618 0.0006418 -0.0554 0.94610662960302 1030836 GCST006414 GCST PMID:30061737 2018-07-30 Atrial fibrillation cardiovascular disease Cardiovascular Disease
rs80235628 3618 0.000574 0.65363 1.9225068779528 236340 FINNGEN_R6_L12_EXFOLIATIVE FINNGEN NA 2022-01-24 Exfoliative dermatitis integumentary system disease Integumentary System Disease
rs80235628 3618 5.89e-05 0.05948 1.06128453507658 260405 FINNGEN_R6_I9_HYPERTENSION FINNGEN NA 2022-01-24 Hypertensive diseases cardiovascular disease Cardiovascular Disease
rs80235628 3618 0.00284 -0.23596 0.789812265791593 255701 FINNGEN_R6_H8_EXT_INFNAS FINNGEN NA 2022-01-24 Other infective otitis externa infectious disease Infectious Disease
rs80235628 3618 0.00114 0.70988 2.03374719433986 241337 FINNGEN_R6_I9_THROMBICV FINNGEN NA 2022-01-24 Nonpyogenic thrombosis of intracranial venous system cardiovascular disease Cardiovascular Disease
rs80235628 3618 0.00465 0.41989 1.52179414905505 258261 FINNGEN_R6_J10_RESPCONDEXT FINNGEN NA 2022-01-24 Respiratory conditions due to other external agents respiratory or thoracic disease Respiratory Or Thoracic Disease
rs80235628 3618 0.00223 -0.18162 0.833918169118734 247412 FINNGEN_R6_ST19_SUPERF_INJURY_ANKLE_FOOT FINNGEN NA 2022-01-24 Superficial injury of ankle and foot musculoskeletal or connective tissue disease Musculoskeletal Or Connective Tissue Disease
rs80235628 3618 0.00302 -0.4327 0.648755089140658 258274 FINNGEN_R6_J10_HYPERSPNEUMONI FINNGEN NA 2022-01-24 Hypersensitivity pneumonitis due to organic dust respiratory or thoracic disease Respiratory Or Thoracic Disease
rs80235628 3618 0.00191 0.88594 2.42526306762354 256654 FINNGEN_R6_G6_PERIPHOTH FINNGEN NA 2022-01-24 Other disorders of peripheral nervous system nervous system disease Nervous System Disease
rs80235628 3618 5.46e-05 0.05982 1.0616454331677 260360 FINNGEN_R6_I9_HYPTENS FINNGEN NA 2022-01-24 Hypertension cardiovascular disease Cardiovascular Disease
rs80235628 3618 0.00123 0.94302 2.56772424800062 250706 FINNGEN_R6_H7_VISIMPBILATERAL FINNGEN NA 2022-01-24 "Blindness or visual impairment, binocular" disease of visual system Disease Of Visual System
rs80235628 3618 0.0043 0.00512134 1.00513447647758 484598 GCST90038604 GCST PMID:33959723 2021-04-08 Hypertension cardiovascular disease Cardiovascular Disease
rs80235628 3618 0.002322 0.1052 1.11093277469347 70127 GCST005413 GCST PMID:29358691 2018-01-22 Type 2 diabetes pancreas disease Pancreas Disease
rs9423285 3618 0.000586 -0.20639 0.813515743267131 257223 FINNGEN_R6_D3_WHITEBLOODCELLNAS FINNGEN NA 2022-01-24 Other and unspecified disorders of white blood cells immune system disease Immune System Disease
rs9423285 3618 0.004329 -0.039 NA 11296 GCST90032674 GCST PMID:34668383 2021-10-20 Serum lipopolysaccharide activity infectious disease Infectious Disease
rs9423285 3618 0.003 0.025 1.02531512052443 15843 GCST90016625 GCST PMID:33686288 2021-03-08 Ulcerative colitis vs rheumatoid arthritis (ordinary least squares (OLS)) gastrointestinal disease Gastrointestinal Disease
rs9423285 3618 0.00229 -0.03122 0.969262311909538 256915 FINNGEN_R6_F5_DEPRESSIO FINNGEN NA 2022-01-24 Depression nervous system disease Nervous System Disease
rs9423285 3618 0.00177 0.48101 1.61770746189543 253440 FINNGEN_R6_M13_DERMATOPOLYNAS FINNGEN NA 2022-01-24 "Dermatopolymyositis, unspecified" integumentary system disease Integumentary System Disease
rs9423285 3618 2.31e-05 -0.12759 0.880214192991877 248109 FINNGEN_R6_WET_AMD FINNGEN NA 2022-01-24 Wet age-related macular degeneration disease of visual system Disease Of Visual System
rs9423285 3618 0.00134 -0.03351 0.967045240730643 229657 FINNGEN_R6_KRA_PSY_MOOD_EXMORE FINNGEN NA 2022-01-24 Mood disorders (more control exclusions) nervous system disease Nervous System Disease
rs9423285 3618 0.0029 -0.093 0.911193500296141 259835 FINNGEN_R6_I9_HYPOTE FINNGEN NA 2022-01-24 Hypotension cardiovascular disease Cardiovascular Disease
rs9423285 3618 0.000903 0.20943 1.2329750638355 86270 FINNGEN_R6_N14_PROSTAOTH FINNGEN NA 2022-01-24 Other disorders of prostate reproductive system or breast disease Reproductive System Or Breast Disease
rs9423285 3618 0.00355 0.13833 1.14835444471991 82562 FINNGEN_R6_N14_OTHNONINFCERVIX FINNGEN NA 2022-01-24 Other noninflammatory disorders of cervix uteri reproductive system or breast disease Reproductive System Or Breast Disease
rs9423285 3618 0.00064 -0.03369 0.966871188252505 260405 FINNGEN_R6_KRA_PSY_MOOD FINNGEN NA 2022-01-24 Mood disorders nervous system disease Nervous System Disease
rs9423285 3618 0.000463 -0.03453 0.966059357471036 260405 FINNGEN_R6_F5_MOOD FINNGEN NA 2022-01-24 Mood [affective] disorders nervous system disease Nervous System Disease
rs9423285 3618 0.00459 -0.06368 0.938305209161558 233465 FINNGEN_R6_F5_PERSMOOD FINNGEN NA 2022-01-24 Persistent mood disorders nervous system disease Nervous System Disease
rs9423285 3618 0.00328 -0.07051 0.931918420295001 260405 FINNGEN_R6_D3_BLOODOTHER FINNGEN NA 2022-01-24 Other diseases of blood and blood-forming organs hematologic disease Hematologic Disease
rs9423285 3618 0.00323 -0.14313 0.866641398190287 216867 FINNGEN_R6_K11_VASCINT FINNGEN NA 2022-01-24 Vascular disorders of the intestines cardiovascular disease Cardiovascular Disease
rs440150 3618 0.00354 -0.09673 0.907801079338323 260405 FINNGEN_R6_N14_RENFAIL FINNGEN NA 2022-01-24 Renal failure urinary system disease Urinary System Disease
rs440150 3618 0.000965 -0.03856 0.962173972569516 260405 FINNGEN_R6_J10_RESPIRATORY FINNGEN NA 2022-01-24 Diseases of the respiratory system respiratory or thoracic disease Respiratory Or Thoracic Disease
rs440150 3618 0.00444 -0.39156 0.676001489188521 81984 FINNGEN_R6_N14_OVARTORS FINNGEN NA 2022-01-24 "Torsion of ovary, ovarian pedicle and fallobian tube" reproductive system or breast disease Reproductive System Or Breast Disease
rs440150 3618 0.000121 -0.0729 0.929693794756954 260405 FINNGEN_R6_H7_LENS FINNGEN NA 2022-01-24 Disorders of lens disease of visual system Disease Of Visual System
rs440150 3618 0.00394 -0.08598 0.917612583288295 246144 FINNGEN_R6_M13_ARTHROSIS_KNEE_PRIM_KNEESURG FINNGEN NA 2022-01-24 "Gonarthrosis, primary, with knee surgery" musculoskeletal or connective tissue disease Musculoskeletal Or Connective Tissue Disease
rs440150 3618 0.00174 -0.14821 0.862250023423183 197819 FINNGEN_R6_M13_RADICULOPATHY FINNGEN NA 2022-01-24 Radiculopathy nervous system disease Nervous System Disease
rs440150 3618 2e-04 0.0011139 1.00111452061702 484598 GCST90038668 GCST PMID:33959723 2021-04-08 Bronchitis respiratory or thoracic disease Respiratory Or Thoracic Disease
rs440150 3618 0.00279 -0.20469 0.814899896227351 260405 FINNGEN_R6_AB1_SEQULEAE_OF_INFECTIONS_AND_PARASITES FINNGEN NA 2022-01-24 Sequelae of infectious and parasitic diseases infectious disease Infectious Disease
rs440150 3618 0.00396 -0.30014 0.740714513390502 259538 FINNGEN_R6_G6_MENINGBACT FINNGEN NA 2022-01-24 Bacterial meningitis infectious disease Infectious Disease
rs440150 3618 0.00018 0.00594571 1.00596342081743 484598 GCST90038595 GCST PMID:33959723 2021-04-08 Cardiovascular disease cardiovascular disease Cardiovascular Disease
rs440150 3618 0.00025 -0.001938 0.99806387670945 484598 GCST90038626 GCST PMID:33959723 2021-04-08 Irritable bowel syndrome gastrointestinal disease Gastrointestinal Disease
rs440150 3618 0.00195102753850316 0.119503299855671 1.1269369627904 17685 GCST90000529 GCST PMID:33830302 2021-04-08 Type 1 diabetes pancreas disease Pancreas Disease
rs440150 3618 0.00294 -0.04929 0.951905037206239 260405 FINNGEN_R6_BRONCHITIS FINNGEN NA 2022-01-24 Bronchitis respiratory or thoracic disease Respiratory Or Thoracic Disease
rs440150 3618 0.00127 -0.34344 0.709326039430027 198378 FINNGEN_R6_M13_MEDIALEPICOND FINNGEN NA 2022-01-24 Medial epicondylitis musculoskeletal or connective tissue disease Musculoskeletal Or Connective Tissue Disease
rs440150 3618 0.0015 -0.16332 0.849319362728727 260405 FINNGEN_R6_J10_INTERSTITIUM FINNGEN NA 2022-01-24 Other respiratory diseases principally affecting the interstitium respiratory or thoracic disease Respiratory Or Thoracic Disease
rs440150 3618 0.000194 -0.21553 0.806114086472768 235391 FINNGEN_R6_ILD FINNGEN NA 2022-01-24 Interstitial lung disease respiratory or thoracic disease Respiratory Or Thoracic Disease
rs440150 3618 0.00355 0.07511 1.07800272466267 260405 FINNGEN_R6_H7_ALLERGICCONJUNCTIVITIS FINNGEN NA 2022-01-24 Allergic conjunctivitis disease of visual system Disease Of Visual System
rs440150 3618 0.00244 -0.06086 0.940954964250076 238901 FINNGEN_R6_J10_ACUTEUPPERINFEC FINNGEN NA 2022-01-24 Acute upper respiratory infections of multiple and unspecified sites infectious disease Infectious Disease
rs440150 3618 0.000227 -0.21231 0.808713957376992 259806 FINNGEN_R6_J10_OTHERINSTPULM FINNGEN NA 2022-01-24 Other insterstitial pulmonary diseases respiratory or thoracic disease Respiratory Or Thoracic Disease
rs440150 3618 0.0042 -0.00249182 0.997511282006374 484598 GCST90038621 GCST PMID:33959723 2021-04-08 Bowel problem gastrointestinal disease Gastrointestinal Disease
rs11601507 3618 9.6e-05 0.00226242 1.00226498120327 484598 GCST90038610 GCST PMID:33959723 2021-04-08 Myocardial infarction cardiovascular disease Cardiovascular Disease
rs11601507 3618 0.00227 -0.25592 0.774203902627072 257909 FINNGEN_R6_F5_BEHEMOTH FINNGEN NA 2022-01-24 Other behavioural and emotional disorders with onset usually occuring in childhood and adolescence nervous system disease Nervous System Disease
rs11601507 3618 0.00261 0.41485 1.51414360211676 259836 FINNGEN_R6_L12_DERMATHERP FINNGEN NA 2022-01-24 Dermatitis herpetiformis integumentary system disease Integumentary System Disease
rs11601507 3618 2.1e-09 0.08101 1.08438174032994 547261 GCST005195 GCST PMID:29212778 2017-12-06 Coronary artery disease cardiovascular disease Cardiovascular Disease
rs11601507 3618 5.609e-13 0.0782 1.08133890482571 296525 GCST005194 GCST PMID:29212778 2017-12-06 Coronary artery disease cardiovascular disease Cardiovascular Disease
rs11601507 3618 0.00383 0.24748 1.28079374625264 253762 FINNGEN_R6_VIRALPNEUMOKNOWN FINNGEN NA 2022-01-24 "Viral pneumonia (known virus, not influenza)" infectious disease Infectious Disease
rs11601507 3618 0.00451 0.3275 1.38749505129797 260405 FINNGEN_R6_H7_GLAUCOMA_OPER FINNGEN NA 2022-01-24 Glucoma-related operations disease of visual system Disease Of Visual System
rs11601507 3618 0.00242 0.26967 1.30953223378422 260405 FINNGEN_R6_L12_BULLOUS FINNGEN NA 2022-01-24 Bullous disorders integumentary system disease Integumentary System Disease
rs11601507 3618 0.00059 0.0712696747690066 1.07387078267878 471717 GCST011364 GCST PMID:33532862 2021-02-03 Myocardial infarction cardiovascular disease Cardiovascular Disease
rs11601507 3618 2.8e-07 0.0083487 1.00838364758378 484598 GCST90038595 GCST PMID:33959723 2021-04-08 Cardiovascular disease cardiovascular disease Cardiovascular Disease
rs11601507 3618 0.00071 0.00334961 1.00335522621253 484598 GCST90038605 GCST PMID:33959723 2021-04-08 Cardiac problem cardiovascular disease Cardiovascular Disease
rs11601507 3618 2.16e-06 0.0677193942923017 1.070065 639221 GCST011365 GCST PMID:33532862 2021-02-03 Myocardial infarction cardiovascular disease Cardiovascular Disease
rs11601507 3618 0.00429 0.03706 1.03775528428729 260405 FINNGEN_R6_R18_SYMPTOMS_SIGNS_INVOLVI_CIRCULATO_RESPI_SYSTEMS FINNGEN NA 2022-01-24 Symptoms and signs involving the circulatory and respiratory systems respiratory or thoracic disease Respiratory Or Thoracic Disease
rs10500670 3618 0.00246 0.11089 1.1172720001747 138085 FINNGEN_R6_FG_OTH FINNGEN NA 2022-01-24 Other CVD (FINNGEN) cardiovascular disease Cardiovascular Disease
rs10500670 3618 0.000934 0.2227 1.24944568380017 82188 FINNGEN_R6_N14_EROSECTROPUT FINNGEN NA 2022-01-24 Erosion and ectropion of cervix uteri reproductive system or breast disease Reproductive System Or Breast Disease
rs10500670 3618 0.00407 -0.19691 0.821264543795578 245473 FINNGEN_R6_I9_ARTEMBTHRLOW FINNGEN NA 2022-01-24 Arterial embolism and thrombosis of lower extremity artery cardiovascular disease Cardiovascular Disease
rs10500670 3618 0.00239 0.10889 1.1150396892294 238242 FINNGEN_R6_L12_INFECT_DERM FINNGEN NA 2022-01-24 Infective dermatitis integumentary system disease Integumentary System Disease
rs10500670 3618 0.000641 0.15145 1.16352012434903 250498 FINNGEN_R6_M13_BONECONTINUITY FINNGEN NA 2022-01-24 Disorders of continuity of bone musculoskeletal or connective tissue disease Musculoskeletal Or Connective Tissue Disease
rs10500670 3618 0.00277 0.26831 1.30775248045286 259335 FINNGEN_R6_AB1_VIRAL_ENCEPHALITIS_NOS FINNGEN NA 2022-01-24 "Viral encephalitis, not elsewhere classified/unspecified" infectious disease Infectious Disease
rs10500670 3618 0.004336 -0.10078 0.904131920029883 1059456 GCST011078 GCST PMID:32404885 2020-05-13 COVID-19 (very severe respiratory confirmed vs population) RELEASE 5 infectious disease Infectious Disease
rs10500670 3618 0.00117 0.05153 1.05288077224151 260405 FINNGEN_R6_M13_OSTEOCHONDRO FINNGEN NA 2022-01-24 Osteopathies and chondropathies musculoskeletal or connective tissue disease Musculoskeletal Or Connective Tissue Disease
rs10500670 3618 0.00419 0.23205 1.2611827863912 204194 FINNGEN_R6_ARTHRO_SPEC FINNGEN NA 2022-01-24 Other specific arthropathies musculoskeletal or connective tissue disease Musculoskeletal Or Connective Tissue Disease
rs2168101 3618 0.00333 -0.04605 0.954994211286388 147061 FINNGEN_R6_O15_OEDEM_PROTUR_HYPERT FINNGEN NA 2022-01-24 "Oedema, proteinuria and hypertensive disorders in pregnancy, childbirth and the puerperium" pregnancy or perinatal disease Pregnancy Or Perinatal Disease
rs2168101 3618 0.00433 -0.05387 0.947555280681792 147061 FINNGEN_R6_GEST_DIABETES FINNGEN NA 2022-01-24 Gestational diabetes (for exclusion) pregnancy or perinatal disease Pregnancy Or Perinatal Disease
rs2168101 3618 0.0044 -0.00150943 0.998491708616503 484598 GCST90038635 GCST PMID:33959723 2021-04-08 Thyroid problem (not cancer) endocrine system disease Endocrine System Disease
rs2168101 3618 0.00152 -0.06918 0.933158696394773 251486 FINNGEN_R6_R18_DISTU_SKIN_SENSA FINNGEN NA 2022-01-24 Disturbances of skin sensation nervous system disease Nervous System Disease
rs2168101 3618 0.00248 -0.05054 0.950715899275773 147061 FINNGEN_R6_I9_HYPTENSPREG FINNGEN NA 2022-01-24 "Hypertension complicating pregnancy, childbirth, and the puerperium" pregnancy or perinatal disease Pregnancy Or Perinatal Disease
rs2168101 3618 0.0012 -0.000632183 0.99936801678557 484598 GCST90038625 GCST PMID:33959723 2021-04-08 Gastric or stomach ulcers gastrointestinal disease Gastrointestinal Disease
rs2168101 3618 0.0027 -0.000726156 0.999274107587462 484598 GCST90038620 GCST PMID:33959723 2021-04-08 Stomach disorder gastrointestinal disease Gastrointestinal Disease
rs2168101 3618 0.00248 -0.05054 0.950715899275773 147061 FINNGEN_R6_O15_HYPTENSPREG FINNGEN NA 2022-01-24 Pregnancy hypertension pregnancy or perinatal disease Pregnancy Or Perinatal Disease
rs2168101 3618 0.00394 0.053 1.05442964511936 255530 FINNGEN_R6_H7_KERATITIS FINNGEN NA 2022-01-24 Keratitis disease of visual system Disease Of Visual System
rs2168101 3618 1.1e-06 -0.00461131 0.99539930576616 484598 GCST90038604 GCST PMID:33959723 2021-04-08 Hypertension cardiovascular disease Cardiovascular Disease
rs2168101 3618 0.0026 -0.00113598 0.998864664981029 484598 GCST90038646 GCST PMID:33959723 2021-04-08 Migraine cardiovascular disease Cardiovascular Disease
rs2168101 3618 0.00018 -0.00213783 0.997864453530998 484598 GCST90038638 GCST PMID:33959723 2021-04-08 Neurological disease nervous system disease Nervous System Disease
rs2168101 3618 0.00266 0.0663 1.06854723325615 255283 FINNGEN_R6_H7_GLAUCPRIMOPEN FINNGEN NA 2022-01-24 Primary open-angle glaucoma disease of visual system Disease Of Visual System
rs2168101 3618 0.0025 -0.05697 0.944622407613676 138100 FINNGEN_R6_O15_PREG_DM FINNGEN NA 2022-01-24 Diabetes mellitus in pregnancy pregnancy or perinatal disease Pregnancy Or Perinatal Disease
rs2168101 3618 0.00291 -0.37447 0.687653638655567 260279 FINNGEN_R6_Q17_CONGEN_MALFO_TRACHEA_BRONCHUS FINNGEN NA 2022-01-24 Congenital malformations of trachea and bronchus respiratory or thoracic disease Respiratory Or Thoracic Disease
rs2168101 3618 0.00027 -0.0024326 0.997570356373669 484598 GCST90038599 GCST PMID:33959723 2021-04-08 Diabetes or endocrine disease pancreas disease Pancreas Disease
rs2168101 3618 0.0043 -0.11741 0.889220537993632 137692 FINNGEN_R6_O15_EXIST_HYPERT_COMPLIC FINNGEN NA 2022-01-24 "Pre-existing hypertension complicating pregnancy, childbirth and the puerperium" pregnancy or perinatal disease Pregnancy Or Perinatal Disease
rs2168101 3618 0.00457 -0.11367 0.89255244959664 131853 FINNGEN_R6_O15_EXCESS_VOMIT_PREG FINNGEN NA 2022-01-24 Excessive vomiting in pregnancy pregnancy or perinatal disease Pregnancy Or Perinatal Disease
rs2168101 3618 4.3e-05 -0.00411746 0.995891005116181 484598 GCST90038595 GCST PMID:33959723 2021-04-08 Cardiovascular disease cardiovascular disease Cardiovascular Disease
rs2168101 3618 0.000848 0.12183 1.12956205990704 251716 FINNGEN_R6_H7_GLAUCOMA_XFG FINNGEN NA 2022-01-24 "Glaucoma, exfoliation" disease of visual system Disease Of Visual System
rs56776911 3618 0.00342 -0.04878 0.952390632591512 260405 FINNGEN_R6_COPD_HOSPITAL FINNGEN NA 2022-01-24 "COPD, hospital admissions" respiratory or thoracic disease Respiratory Or Thoracic Disease
rs56776911 3618 0.000627 0.04572 1.04678127116336 164491 FINNGEN_R6_I9_AF FINNGEN NA 2022-01-24 Atrial fibrillation and flutter cardiovascular disease Cardiovascular Disease
rs56776911 3618 0.00261 0.04734 1.04847843115106 246144 FINNGEN_R6_M13_ARTHROSIS_KNEE_PRIM_KNEESURG FINNGEN NA 2022-01-24 "Gonarthrosis, primary, with knee surgery" musculoskeletal or connective tissue disease Musculoskeletal Or Connective Tissue Disease
rs56776911 3618 0.00265 0.05458 1.05609696079117 258196 FINNGEN_R6_H7_VITROTH FINNGEN NA 2022-01-24 Other and unspecified disorders of vitreous body disease of visual system Disease Of Visual System
rs56776911 3618 0.000906 0.39554 1.48518597484619 231450 FINNGEN_R6_G6_CERVROOT FINNGEN NA 2022-01-24 Cervical root disorders reproductive system or breast disease Reproductive System Or Breast Disease
rs56776911 3618 0.0045 -0.000495429 0.999504693704682 484598 GCST90038668 GCST PMID:33959723 2021-04-08 Bronchitis respiratory or thoracic disease Respiratory Or Thoracic Disease
rs56776911 3618 0.002885 0.00693 NA 357957 GCST006475 GCST PMID:29942085 2018-06-25 Depressed affect nervous system disease Nervous System Disease
rs56776911 3618 0.00324 0.03214 1.032662067875 201213 FINNGEN_R6_M13_ARTHROSIS_KNEE FINNGEN NA 2022-01-24 Gonarthrosis musculoskeletal or connective tissue disease Musculoskeletal Or Connective Tissue Disease
rs56776911 3618 0.000937 0.05973 1.06154988937825 233021 FINNGEN_R6_I9_VEINSOTH FINNGEN NA 2022-01-24 Other disorders of veins cardiovascular disease Cardiovascular Disease
rs56776911 3618 3.8e-05 0.00166442 1.00166580591578 484598 GCST90038640 GCST PMID:33959723 2021-04-08 Eye or eyelid problem disease of visual system Disease Of Visual System
rs56776911 3618 0.002232 0.0236 1.02388068369577 659316 GCST006867 GCST PMID:30054458 2018-07-27 Type 2 diabetes pancreas disease Pancreas Disease
rs56776911 3618 0.00185 0.02635 1.02670023067613 260360 FINNGEN_R6_I9_HYPTENS FINNGEN NA 2022-01-24 Hypertension cardiovascular disease Cardiovascular Disease
rs56776911 3618 1.6e-05 0.00365786 1.00366455813435 484598 GCST90038604 GCST PMID:33959723 2021-04-08 Hypertension cardiovascular disease Cardiovascular Disease
rs56776911 3618 9e-04 0.00080691 1.00080723563946 484598 GCST90038649 GCST PMID:33959723 2021-04-08 Cataracts disease of visual system Disease Of Visual System
rs56776911 3618 0.000567 0.03306 1.03361255413409 260405 FINNGEN_R6_I9_DISVEINLYMPH FINNGEN NA 2022-01-24 "Diseases of veins, lymphatic vessels and lymph nodes, not elsewhere classified" cardiovascular disease Cardiovascular Disease
rs56776911 3618 0.00165 0.02252 1.02277548946968 260405 FINNGEN_R6_I9_CVD FINNGEN NA 2022-01-24 Cardiovascular diseases cardiovascular disease Cardiovascular Disease
rs56776911 3618 0.00484 0.03042 1.03088741575659 260405 FINNGEN_R6_M13_ARTHROSIS_KNEE_PRIM_ICD10 FINNGEN NA 2022-01-24 "Gonarthrosis,primary" musculoskeletal or connective tissue disease Musculoskeletal Or Connective Tissue Disease
rs56776911 3618 0.000158 0.03677 1.03745437888824 203871 FINNGEN_R6_FG_HYPERTENSION FINNGEN NA 2022-01-24 Hypertensive diseases (excluding secondary) cardiovascular disease Cardiovascular Disease
rs56776911 3618 0.00447 0.03013 1.03058850175065 231596 FINNGEN_R6_KNEE_ARTHROSIS FINNGEN NA 2022-01-24 Gonarthrosis [arthrosis of knee](FG) musculoskeletal or connective tissue disease Musculoskeletal Or Connective Tissue Disease
rs56776911 3618 9.77e-05 0.03028 1.03074310162061 260405 FINNGEN_R6_RX_ANTIHYP FINNGEN NA 2022-01-24 Antihypertensive medication - note that there are other indications cardiovascular disease Cardiovascular Disease
rs56776911 3618 6.06e-05 0.04593 1.04700111831344 165842 FINNGEN_R6_FG_DISVEINLYMPH FINNGEN NA 2022-01-24 "Diseases of veins, lymphatic vessels and lymph nodes, not elsewhere classified (FINNGEN)" cardiovascular disease Cardiovascular Disease
rs56776911 3618 0.00397 0.04762 1.04877204621597 92512 FINNGEN_R6_N14_FEMGENPROL FINNGEN NA 2022-01-24 Female genital prolapse reproductive system or breast disease Reproductive System Or Breast Disease
rs56776911 3618 0.00178 0.02641 1.02676183453806 260405 FINNGEN_R6_I9_HYPERTENSION FINNGEN NA 2022-01-24 Hypertensive diseases cardiovascular disease Cardiovascular Disease
rs56776911 3618 0.000235 0.02672 1.02708018004777 260405 FINNGEN_R6_FG_CVD FINNGEN NA 2022-01-24 Cardiovascular diseases (excluding rheumatic etc) cardiovascular disease Cardiovascular Disease
rs2896635 3618 4.209e-05 0.0336 1.03417085564116 417596 GCST007092 GCST PMID:30664745 2019-01-21 Osteoarthritis of the hip or knee musculoskeletal or connective tissue disease Musculoskeletal Or Connective Tissue Disease
rs2896635 3618 0.003785 0.0487 1.04990533189 70127 GCST005413 GCST PMID:29358691 2018-01-22 Type 2 diabetes pancreas disease Pancreas Disease
rs2896635 3618 0.0007886 0.0284 1.02880712497782 659316 GCST006867 GCST PMID:30054458 2018-07-27 Type 2 diabetes pancreas disease Pancreas Disease
rs2896635 3618 0.0005617 0.0345 1.03510202837611 403124 GCST007090 GCST PMID:30664745 2019-01-21 Knee osteoarthritis musculoskeletal or connective tissue disease Musculoskeletal Or Connective Tissue Disease
rs2896635 3618 7.218e-06 -0.01118 NA 357957 GCST006475 GCST PMID:29942085 2018-06-25 Depressed affect nervous system disease Nervous System Disease
rs74749286 3618 0.00215 -0.13797 0.871124825098549 260405 FINNGEN_R6_ALCODELIRIUM FINNGEN NA 2022-01-24 Alcohol withdrawal state with delirium nervous system disease Nervous System Disease
rs74749286 3618 0.00412 0.06231 1.06429222418357 210292 FINNGEN_R6_RHEU_ARTHRITIS_OTH FINNGEN NA 2022-01-24 Other arthritis (FG) musculoskeletal or connective tissue disease Musculoskeletal Or Connective Tissue Disease
rs74749286 3618 0.00238 0.15464 1.16723767989428 216355 FINNGEN_R6_E4_DM1REN FINNGEN NA 2022-01-24 Type 1 diabetes with renal complications urinary system disease Urinary System Disease
rs74749286 3618 0.0038 -0.008 0.992031914837061 191108 GCST90016607 GCST PMID:33686288 2021-03-08 Bipolar disorder vs major depressive disorder (ordinary least squares (OLS)) nervous system disease Nervous System Disease
rs74749286 3618 0.000622 0.05337 1.05481985627266 245784 FINNGEN_R6_I9_HEARTFAIL FINNGEN NA 2022-01-24 "Heart failure,strict" cardiovascular disease Cardiovascular Disease
rs74749286 3618 0.00463 -0.21074 0.809984635511401 231833 FINNGEN_R6_G6_MONOLOWOTHUNS FINNGEN NA 2022-01-24 Other and unspecified mononeuropathies of lower limb nervous system disease Nervous System Disease
rs74749286 3618 0.0029 -0.004302 0.995707240346594 484598 GCST90038604 GCST PMID:33959723 2021-04-08 Hypertension cardiovascular disease Cardiovascular Disease
rs74749286 3618 0.0038 -0.000826709 0.999173632629736 484598 GCST90038636 GCST PMID:33959723 2021-04-08 Hyperthyroidism or thyrotoxicosis endocrine system disease Endocrine System Disease
rs10832570 3618 0.000727 0.04474 1.04575592801782 255936 FINNGEN_R6_I9_CHD_NOREV FINNGEN NA 2022-01-24 Major coronary heart disease event excluding revascularizations cardiovascular disease Cardiovascular Disease
rs10832570 3618 0.000844 0.03459 1.03519519175096 203871 FINNGEN_R6_FG_HYPERTENSION FINNGEN NA 2022-01-24 Hypertensive diseases (excluding secondary) cardiovascular disease Cardiovascular Disease
rs10832570 3618 0.0033 0.02596 1.02629989565656 229974 FINNGEN_R6_I9_VHD FINNGEN NA 2022-01-24 Valvular heart disease including rheumatic fever cardiovascular disease Cardiovascular Disease
rs10832570 3618 8e-04 0.05156 1.05291235913848 260405 FINNGEN_R6_I9_VTE FINNGEN NA 2022-01-24 Venous thromboembolism cardiovascular disease Cardiovascular Disease
rs10832570 3618 0.000381 0.02936 1.02979525404386 260405 FINNGEN_R6_RX_ANTIHYP FINNGEN NA 2022-01-24 Antihypertensive medication - note that there are other indications cardiovascular disease Cardiovascular Disease
rs10832570 3618 0.000289 -0.2079 0.812288261476781 249435 FINNGEN_R6_H7_HERPESKERATITIS FINNGEN NA 2022-01-24 Herpesviral keratitis and keratoconjunctivitis infectious disease Infectious Disease
rs10832570 3618 0.00181 0.16181 1.17563684909808 198583 FINNGEN_R6_M13_DISSYNOTENDNAS FINNGEN NA 2022-01-24 Other specified/unspecified disorders of synovium and tendon +Other specified/unspecified bursopathies musculoskeletal or connective tissue disease Musculoskeletal Or Connective Tissue Disease
rs10832570 3618 0.00473 0.24222 1.27407445836669 198035 FINNGEN_R6_M13_SYNOTENDINOTH FINNGEN NA 2022-01-24 Disorders of synovium and tendon in diseases classified elsewhere musculoskeletal or connective tissue disease Musculoskeletal Or Connective Tissue Disease
rs10832570 3618 7.6e-14 0.00634788 1.00636807048991 484598 GCST90038604 GCST PMID:33959723 2021-04-08 Hypertension cardiovascular disease Cardiovascular Disease
rs10832570 3618 0.0041 -0.000856465 0.999143901661463 484598 GCST90038617 GCST PMID:33959723 2021-04-08 Emphysema or chronic bronchitis respiratory or thoracic disease Respiratory Or Thoracic Disease
rs10832570 3618 0.00051 -0.011 0.989060278775369 35373 GCST90016599 GCST PMID:33686288 2021-03-08 Anorexia nervosa vs autism spectrum disorder (ordinary least squares (OLS)) nervous system disease Nervous System Disease
rs10832570 3618 0.001 0.04586 1.04692783080025 154248 FINNGEN_R6_I9_HEARTFAIL_AND_ANTIHYPERT FINNGEN NA 2022-01-24 Heart failure and antihypertensive medication cardiovascular disease Cardiovascular Disease
rs10832570 3618 8.2e-07 0.00460988 1.00462052184306 484598 GCST90038595 GCST PMID:33959723 2021-04-08 Cardiovascular disease cardiovascular disease Cardiovascular Disease
rs10832570 3618 0.00429 0.46114 1.58588085905991 251076 FINNGEN_R6_L12_ACNE_CONGLOBLATA FINNGEN NA 2022-01-24 Acne conglobata integumentary system disease Integumentary System Disease
rs10832570 3618 0.0011 0.012 1.01207228886608 36091 GCST90016595 GCST PMID:33686288 2021-03-08 ADHD vs anorexia nervosa (ordinary least squares (OLS)) nervous system disease Nervous System Disease
rs10832570 3618 0.00242 0.03209 1.03261043606242 260405 FINNGEN_R6_I9_CVD_HARD FINNGEN NA 2022-01-24 Hard cardiovascular diseases cardiovascular disease Cardiovascular Disease
rs10832570 3618 0.00121 0.04857 1.04976885306817 238338 FINNGEN_R6_I9_MI FINNGEN NA 2022-01-24 Myocardial infarction cardiovascular disease Cardiovascular Disease
rs10832570 3618 0.00012 0.03431 1.03490537767313 208601 FINNGEN_R6_FG_OTHHEART FINNGEN NA 2022-01-24 Other heart diseases cardiovascular disease Cardiovascular Disease
rs10832570 3618 0.00315 0.02656 1.02691586036489 260360 FINNGEN_R6_I9_HYPTENS FINNGEN NA 2022-01-24 Hypertension cardiovascular disease Cardiovascular Disease
rs10832570 3618 0.0033 5.00370933402552 148.964695367198 426795 GCST006980 GCST PMID:30598549 2018-12-31 Fractures musculoskeletal or connective tissue disease Musculoskeletal Or Connective Tissue Disease
rs10832570 3618 5.7e-05 -0.00105519 0.998945366517207 484598 GCST90038629 GCST PMID:33959723 2021-04-08 Cholelithiasis or gall stones gastrointestinal disease Gastrointestinal Disease
rs10832570 3618 0.00013 -0.00104561 0.998954936459658 484598 GCST90038628 GCST PMID:33959723 2021-04-08 Gallbladder disease gastrointestinal disease Gastrointestinal Disease
rs10832570 3618 0.00136 0.05646 1.05808429058212 245732 FINNGEN_R6_I9_HEARTFAIL_AND_CHD FINNGEN NA 2022-01-24 Heart failure and coronary heart disease cardiovascular disease Cardiovascular Disease
rs10832570 3618 0.00229 0.0369 1.03758925672437 251149 FINNGEN_R6_I9_CORATHER FINNGEN NA 2022-01-24 Coronary atherosclerosis cardiovascular disease Cardiovascular Disease
rs10832570 3618 0.00086 0.012 1.01207228886608 37344 GCST90016605 GCST PMID:33686288 2021-03-08 Bipolar disorder vs anorexia nervosa (ordinary least squares (OLS)) nervous system disease Nervous System Disease
rs10832570 3618 0.000372 0.06485 1.06699896253547 147944 FINNGEN_R6_FG_DOAAC FINNGEN NA 2022-01-24 "Diseases of arteries, arterioles and capillaries (FINNGEN)" cardiovascular disease Cardiovascular Disease
rs10832570 3618 0.00137 0.07819 1.08132809149073 229796 FINNGEN_R6_I9_PHLETHROM FINNGEN NA 2022-01-24 Phlebitis and thrombophlebitis (not including DVT) cardiovascular disease Cardiovascular Disease
rs10832570 3618 0.0018 0.0077 1.00772972123553 187748 GCST90016613 GCST PMID:33686288 2021-03-08 Major depressive disorder vs anorexia nervosa (ordinary least squares (OLS)) nervous system disease Nervous System Disease
rs10832570 3618 0.000918 0.04135 1.04221681760331 260405 FINNGEN_R6_I9_CHD FINNGEN NA 2022-01-24 Major coronary heart disease event cardiovascular disease Cardiovascular Disease
rs10832570 3618 0.00418 0.04474 1.04575592801782 236856 FINNGEN_R6_I9_MI_STRICT FINNGEN NA 2022-01-24 "Myocardial infarction, strict" cardiovascular disease Cardiovascular Disease
rs10832570 3618 0.000767 0.0256 1.02593049419038 260405 FINNGEN_R6_I9_CVD FINNGEN NA 2022-01-24 Cardiovascular diseases cardiovascular disease Cardiovascular Disease
rs10832570 3618 0.00255 -0.11506 0.891312663542624 232946 FINNGEN_R6_G6_BRACHPLE FINNGEN NA 2022-01-24 Brachial plexus disorders nervous system disease Nervous System Disease
rs10832570 3618 0.0014 -0.000826739 0.999173602654527 484598 GCST90038656 GCST PMID:33959723 2021-04-08 Osteoporosis musculoskeletal or connective tissue disease Musculoskeletal Or Connective Tissue Disease
rs10832570 3618 0.002602 -0.0705 0.9319277395258 198048 GCST006909 GCST PMID:29531354 2018-03-12 Ischemic stroke (small-vessel) cardiovascular disease Cardiovascular Disease
rs10832570 3618 0.00136 0.02438 1.02467962217455 260405 FINNGEN_R6_I9_OTHHEART FINNGEN NA 2022-01-24 Other heart diseases cardiovascular disease Cardiovascular Disease
rs10832570 3618 0.00313 0.02655 1.02690559125763 260405 FINNGEN_R6_I9_HYPERTENSION FINNGEN NA 2022-01-24 Hypertensive diseases cardiovascular disease Cardiovascular Disease
rs10832570 3618 0.000627 0.02642 1.02677210220775 260405 FINNGEN_R6_FG_CVD FINNGEN NA 2022-01-24 Cardiovascular diseases (excluding rheumatic etc) cardiovascular disease Cardiovascular Disease
rs10832570 3618 0.002 -0.000936517 0.99906392139518 484598 GCST90038652 GCST PMID:33959723 2021-04-08 Bone disorder musculoskeletal or connective tissue disease Musculoskeletal Or Connective Tissue Disease
rs10832570 3618 0.002594 0.0518 1.05316508843097 32102 GCST005362 GCST PMID:29325848 2017-12-02 Attention deficit hyperactivity disorder [males] nervous system disease Nervous System Disease
rs4757628 3618 0.000463 -0.29672 0.743252093815445 259014 FINNGEN_R6_AB1_VIRAL_INOTHER FINNGEN NA 2022-01-24 Viral agents as the cause of diseases classified to other chapters infectious disease Infectious Disease
rs4757628 3618 0.00442 0.0445 1.04550497671046 246371 FINNGEN_R6_L12_DERM_NAS FINNGEN NA 2022-01-24 Other and unspecified dermatitis integumentary system disease Integumentary System Disease
rs4757628 3618 0.0035 -0.008 0.992031914837061 191108 GCST90016607 GCST PMID:33686288 2021-03-08 Bipolar disorder vs major depressive disorder (ordinary least squares (OLS)) nervous system disease Nervous System Disease
rs4757628 3618 0.00449 -0.18783 0.828755583707071 256765 FINNGEN_R6_M13_CHONDROMALACIA FINNGEN NA 2022-01-24 Chondromalacia musculoskeletal or connective tissue disease Musculoskeletal Or Connective Tissue Disease
rs4757628 3618 0.00351 -0.41603 0.659660480373128 256016 FINNGEN_R6_GOUT_KIDNEY FINNGEN NA 2022-01-24 Gout due to impairment of renal function urinary system disease Urinary System Disease
rs11030088 3618 0.00196 0.03539 1.03602367925517 254846 FINNGEN_R6_E4_HYTHYNAS FINNGEN NA 2022-01-24 "Hypothyroidism,  other/unspecified" endocrine system disease Endocrine System Disease
rs11030088 3618 0.00409 0.03294 1.0334885280693 249793 FINNGEN_R6_KELA_DIAB_INSUL_EXMORE FINNGEN NA 2022-01-24 "Diabetes, insuline treatment (Kela reimbursement) (more control exclusions)" pancreas disease Pancreas Disease
rs11030088 3618 0.00111 0.03448 1.03508132654257 260405 FINNGEN_R6_E4_THYROID FINNGEN NA 2022-01-24 Disorders of the thyroid gland endocrine system disease Endocrine System Disease
rs11030088 3618 0.00288 -0.08702 0.916658762274574 157367 FINNGEN_R6_TEMPOROMANDIB FINNGEN NA 2022-01-24 Temporomandibular joint disorders musculoskeletal or connective tissue disease Musculoskeletal Or Connective Tissue Disease
rs11030088 3618 0.0016 0.01 1.01005016708417 43363 GCST90016623 GCST PMID:33686288 2021-03-08 Schizophrenia vs obsessive compulsive disorder (ordinary least squares (OLS)) nervous system disease Nervous System Disease
rs11030088 3618 0.00046 0.012 1.01207228886608 57667 GCST90016619 GCST PMID:33686288 2021-03-08 Schizophrenia vs anorexia nervosa (ordinary least squares (OLS)) nervous system disease Nervous System Disease
rs11030088 3618 0.00105 0.04016 1.04097731723935 235230 FINNGEN_R6_E4_HYTHY_AI_STRICT FINNGEN NA 2022-01-24 "Hypothyroidism, strict autoimmune" endocrine system disease Endocrine System Disease
rs11030088 3618 3e-05 0.015 1.01511306461572 36091 GCST90016595 GCST PMID:33686288 2021-03-08 ADHD vs anorexia nervosa (ordinary least squares (OLS)) nervous system disease Nervous System Disease
rs11030088 3618 0.000762 0.03187 1.03238328675382 260405 FINNGEN_R6_AUTOIMMUNE FINNGEN NA 2022-01-24 Autoimmune diseases immune system disease Immune System Disease
rs11030088 3618 0.00152 0.03998 1.04078995818507 201213 FINNGEN_R6_M13_ARTHROSIS_KNEE FINNGEN NA 2022-01-24 Gonarthrosis musculoskeletal or connective tissue disease Musculoskeletal Or Connective Tissue Disease
rs11030088 3618 0.0002089 0.0332 1.03375727002154 659316 GCST006867 GCST PMID:30054458 2018-07-27 Type 2 diabetes pancreas disease Pancreas Disease
rs11030088 3618 0.00342 0.0335 1.03406744372628 260405 FINNGEN_R6_E4_HYTHY_AI_STRICT_PURCH FINNGEN NA 2022-01-24 "Hypothyroidism, strict autoimmune, 3 medication purchases required" endocrine system disease Endocrine System Disease
rs11030088 3618 0.00335 0.09792 1.10287455161509 238185 FINNGEN_R6_F5_PHOBANX FINNGEN NA 2022-01-24 Phobic anxiety disorders nervous system disease Nervous System Disease
rs11030088 3618 0.00124 0.14205 1.15263427881018 237031 FINNGEN_R6_F5_SOCPHOB FINNGEN NA 2022-01-24 Social phobias nervous system disease Nervous System Disease
rs11030088 3618 1.5e-05 -0.00105967 0.99894089125199 484598 GCST90038682 GCST PMID:33959723 2021-04-08 Diverticular disease gastrointestinal disease Gastrointestinal Disease
rs11030088 3618 0.0035 -0.009 0.991040378772884 35373 GCST90016599 GCST PMID:33686288 2021-03-08 Anorexia nervosa vs autism spectrum disorder (ordinary least squares (OLS)) nervous system disease Nervous System Disease
rs11030088 3618 0.0027 -0.02202 0.978220670442156 260405 FINNGEN_R6_H7_EYE FINNGEN NA 2022-01-24 Diseases of the eye and adnexa disease of visual system Disease Of Visual System
rs11030088 3618 0.00481 0.07267 1.07537560440461 255745 FINNGEN_R6_COPD_EARLY FINNGEN NA 2022-01-24 Early onset COPD respiratory or thoracic disease Respiratory Or Thoracic Disease
rs11030088 3618 0.00299 0.20338 1.22553808424687 82188 FINNGEN_R6_N14_EROSECTROPUT FINNGEN NA 2022-01-24 Erosion and ectropion of cervix uteri reproductive system or breast disease Reproductive System Or Breast Disease
rs11030088 3618 0.003412 0.0613 1.06321783169669 36052 GCST004692 GCST PMID:27455348 2016-07-25 Amyotrophic lateral sclerosis nervous system disease Nervous System Disease
rs11030088 3618 0.00018 0.016 1.01612868540609 21787 GCST90016597 GCST PMID:33686288 2021-03-08 ADHD vs obsessive compulsive disorder (ordinary least squares (OLS)) nervous system disease Nervous System Disease
rs11030088 3618 0.00077 -0.0077 0.992329569057412 189855 GCST90016612 GCST PMID:33686288 2021-03-08 Major depressive disorder vs ADHD (ordinary least squares (OLS)) nervous system disease Nervous System Disease
rs11030088 3618 0.000859 0.04155 1.04242528181255 260405 FINNGEN_R6_M13_ARTHROSIS_KNEE_PRIM_ICD10 FINNGEN NA 2022-01-24 "Gonarthrosis,primary" musculoskeletal or connective tissue disease Musculoskeletal Or Connective Tissue Disease
rs11030088 3618 0.00358 0.0282 1.02860138412759 260405 FINNGEN_R6_J10_INFLUPNEU FINNGEN NA 2022-01-24 Influenza and pneumonia infectious disease Infectious Disease
rs11030088 3618 0.00413 0.0351 1.03572327594877 231596 FINNGEN_R6_KNEE_ARTHROSIS FINNGEN NA 2022-01-24 Gonarthrosis [arthrosis of knee](FG) musculoskeletal or connective tissue disease Musculoskeletal Or Connective Tissue Disease
rs11030088 3618 1.51e-05 0.03432 1.03491572677865 260405 FINNGEN_R6_E4_ENDONUTRMET FINNGEN NA 2022-01-24 "Endocrine, nutritional and metabolic diseases" endocrine system disease Endocrine System Disease
rs11030088 3618 0.00323 -0.23412 0.791266858175254 249570 FINNGEN_R6_M13_BONEDENSOTH FINNGEN NA 2022-01-24 Other disorders of bone density and structure musculoskeletal or connective tissue disease Musculoskeletal Or Connective Tissue Disease
rs11030088 3618 0.0016 -0.00109209 0.998908506113261 484598 GCST90038652 GCST PMID:33959723 2021-04-08 Bone disorder musculoskeletal or connective tissue disease Musculoskeletal Or Connective Tissue Disease
rs12363812 3618 0.00382 -0.07105 0.931415320197294 147061 FINNGEN_R6_N14_ENDOMETRIOSIS_ASRM_STAGE1_2 FINNGEN NA 2022-01-24 "Endomtriosis ASRM stages 1,2" reproductive system or breast disease Reproductive System Or Breast Disease
rs12363812 3618 0.00225 0.1565 1.16941076231904 123923 FINNGEN_R6_O15_MATERN_CARE_DISPROP FINNGEN NA 2022-01-24 Maternal care for known or suspected disproportion pregnancy or perinatal disease Pregnancy Or Perinatal Disease
rs12363812 3618 0.00279 -0.03953 0.961241116324546 154248 FINNGEN_R6_I9_HEARTFAIL_AND_ANTIHYPERT FINNGEN NA 2022-01-24 Heart failure and antihypertensive medication cardiovascular disease Cardiovascular Disease
rs12363812 3618 7e-06 -0.00366573 0.99634098058598 484598 GCST90038604 GCST PMID:33959723 2021-04-08 Hypertension cardiovascular disease Cardiovascular Disease
rs12363812 3618 0.0045 -0.00054055 0.999459596070831 484598 GCST90038683 GCST PMID:33959723 2021-04-08 Inflammatory bowel disease gastrointestinal disease Gastrointestinal Disease
rs12363812 3618 0.00356 -0.02919 0.971231912871313 249793 FINNGEN_R6_KELA_DIAB_INSUL_EXMORE FINNGEN NA 2022-01-24 "Diabetes, insuline treatment (Kela reimbursement) (more control exclusions)" pancreas disease Pancreas Disease
rs12363812 3618 0.00186202532706907 -0.00698849378003359 NA 330759 GCST90012115 GCST PMID:32986727 2020-09-28 Age-related hearing impairment (MTAG) nervous system disease Nervous System Disease
rs12363812 3618 0.000722 -0.24522 0.782532362183516 247000 FINNGEN_R6_L12_LUPUS FINNGEN NA 2022-01-24 Lupus erythematosus musculoskeletal or connective tissue disease Musculoskeletal Or Connective Tissue Disease
rs12363812 3618 0.0044 -0.000423421 0.999576668630021 484598 GCST90038684 GCST PMID:33959723 2021-04-08 Ulcerative colitis gastrointestinal disease Gastrointestinal Disease
rs3925584 3618 0.00239 -0.03052 0.96994103305256 259710 FINNGEN_R6_I9_HEARTFAIL_ALLCAUSE FINNGEN NA 2022-01-24 All-cause Heart Failure cardiovascular disease Cardiovascular Disease
rs3925584 3618 0.00154 -0.2589 0.771900209205252 220768 FINNGEN_R6_COPD_OPPORTUNIST_INFECTIONS FINNGEN NA 2022-01-24 COPD related to chronic (opportunist) infections respiratory or thoracic disease Respiratory Or Thoracic Disease
rs3925584 3618 0.00083 -0.000808148 0.999192178463645 484598 GCST90038687 GCST PMID:33959723 2021-04-08 Gout musculoskeletal or connective tissue disease Musculoskeletal Or Connective Tissue Disease
rs3925584 3618 0.001601 0.0392 1.03997845854368 59957 GCST004131 GCST PMID:28067908 2017-01-09 Inflammatory bowel disease gastrointestinal disease Gastrointestinal Disease
rs3925584 3618 5.71e-05 -0.05299 0.948389496329842 154248 FINNGEN_R6_I9_HEARTFAIL_AND_ANTIHYPERT FINNGEN NA 2022-01-24 Heart failure and antihypertensive medication cardiovascular disease Cardiovascular Disease
rs3925584 3618 0.00175 0.06327 1.06531443530162 87793 FINNGEN_R6_N14_OTHNONINFUTER FINNGEN NA 2022-01-24 "Other noninflammatory disorders of uterus, except cervix" reproductive system or breast disease Reproductive System Or Breast Disease
rs3925584 3618 0.002787 -0.0228 0.977457955816584 417596 GCST007092 GCST PMID:30664745 2019-01-21 Osteoarthritis of the hip or knee musculoskeletal or connective tissue disease Musculoskeletal Or Connective Tissue Disease
rs3925584 3618 0.0006702 -0.0397 0.961077719223917 393873 GCST007091 GCST PMID:30664745 2019-01-21 Osteoarthritis (hip) musculoskeletal or connective tissue disease Musculoskeletal Or Connective Tissue Disease
rs3925584 3618 0.00119 -0.0676586484738148 0.934579439252336 26405 GCST000964 GCST PMID:21297633 2011-02-06 Ulcerative colitis gastrointestinal disease Gastrointestinal Disease
rs3925584 3618 0.00188 -0.0311 0.969378630365935 260405 FINNGEN_R6_I9_HEARTFAIL_NS FINNGEN NA 2022-01-24 "Heart failure, not strict" cardiovascular disease Cardiovascular Disease
rs3925584 3618 2.7e-06 -0.00400036 0.99600763078118 484598 GCST90038604 GCST PMID:33959723 2021-04-08 Hypertension cardiovascular disease Cardiovascular Disease
rs3925584 3618 0.0036 -0.00161716 0.99838414689865 484598 GCST90038686 GCST PMID:33959723 2021-04-08 Osteoarthritis musculoskeletal or connective tissue disease Musculoskeletal Or Connective Tissue Disease
rs3925584 3618 0.00479 -0.1455 0.864589890073953 141355 FINNGEN_R6_E4_PCOS FINNGEN NA 2022-01-24 Polycystic ovarian syndrome reproductive system or breast disease Reproductive System Or Breast Disease
rs3925584 3618 1.7e-05 -0.00289526 0.997108927223226 484598 GCST90038654 GCST PMID:33959723 2021-04-08 Joint disorder musculoskeletal or connective tissue disease Musculoskeletal Or Connective Tissue Disease
rs3925584 3618 0.00305 -0.03907 0.961683388952961 245784 FINNGEN_R6_I9_HEARTFAIL FINNGEN NA 2022-01-24 "Heart failure,strict" cardiovascular disease Cardiovascular Disease
rs3925584 3618 0.00265 -0.15108 0.859778913594752 198551 FINNGEN_R6_M13_NEURALGIA FINNGEN NA 2022-01-24 "Neuralgia and neuritis, unspecified" nervous system disease Nervous System Disease
rs3925584 3618 0.002 -0.00259531 0.997408054905378 484598 GCST90038601 GCST PMID:33959723 2021-04-08 Musculoskeletal disorder or trauma musculoskeletal or connective tissue disease Musculoskeletal Or Connective Tissue Disease
rs3925584 3618 0.00188 -0.0311 0.969378630365935 260405 FINNGEN_R6_I9_HEARTFAIL_AND_OVERWEIGHT FINNGEN NA 2022-01-24 Heart failure and bmi 25plus cardiovascular disease Cardiovascular Disease
rs3925584 3618 8.5e-05 -0.00359114 0.996415300431446 484598 GCST90038595 GCST PMID:33959723 2021-04-08 Cardiovascular disease cardiovascular disease Cardiovascular Disease
rs3925584 3618 3.5e-07 -0.077 0.925889853606495 117165 GCST003374 GCST PMID:26831199 2016-01-21 Chronic kidney disease urinary system disease Urinary System Disease
rs72914758 3618 0.00459 -0.03959 0.961183443587766 224461 FINNGEN_R6_DM_RETINOPATHY_EXMORE FINNGEN NA 2022-01-24 Diabetic retinopathy (more control exclusions) disease of visual system Disease Of Visual System
rs72914758 3618 0.000547814 -0.105360515657826 0.9 14267 GCST003155 GCST PMID:26502338 2015-10-26 Systemic lupus erythematosus urinary system disease Urinary System Disease
rs72914758 3618 0.000547814 -0.105360515657826 0.9 14267 GCST003156 GCST PMID:26502338 2015-10-26 Systemic lupus erythematosus urinary system disease Urinary System Disease
rs72914758 3618 0.00125 -0.04932 0.951876480483475 260405 FINNGEN_R6_RX_CROHN_2NDLINE FINNGEN NA 2022-01-24 Second line medication for Crohns disease gastrointestinal disease Gastrointestinal Disease
rs72914758 3618 0.000185 -0.08946 0.91442484138643 259145 FINNGEN_R6_R18_VOICE_DISTU FINNGEN NA 2022-01-24 Voice disturbances respiratory or thoracic disease Respiratory Or Thoracic Disease
rs72914758 3618 0.00409 0.2562 1.29201110432207 251284 FINNGEN_R6_H7_PARASTRA4 FINNGEN NA 2022-01-24 Fourth [trochlear] nerve palsy nervous system disease Nervous System Disease
rs72914758 3618 0.0004486 -0.0292 0.971222200600746 659316 GCST006867 GCST PMID:30054458 2018-07-27 Type 2 diabetes pancreas disease Pancreas Disease
rs72914758 3618 0.00473 -0.02659 0.973760401455556 147061 FINNGEN_R6_O15_PREG_BIRTH_PUERP FINNGEN NA 2022-01-24 "Pregnancy, childbirth and the puerperium" pregnancy or perinatal disease Pregnancy Or Perinatal Disease
rs72914758 3618 0.000749 0.11612 1.1231306397238 260405 FINNGEN_R6_H7_EYEOTH FINNGEN NA 2022-01-24 Other disorders of eye and adnexa disease of visual system Disease Of Visual System
rs72914758 3618 0.000588 0.44939 1.56735580678218 260065 FINNGEN_R6_D3_AIHA_OTHER FINNGEN NA 2022-01-24 Other autoimmune haemolytic anaemias immune system disease Immune System Disease
rs72914758 3618 0.000625 0.29728 1.34619218049283 260266 FINNGEN_R6_D3_ACQHAEMOLYTICANAEMIA FINNGEN NA 2022-01-24 Acquired haemolytic anaemia hematologic disease Hematologic Disease
rs72914758 3618 0.000471 0.25816 1.29454592940364 260405 FINNGEN_R6_D3_HAEMOLYTICANAEMIA FINNGEN NA 2022-01-24 Haemolytic anaemias hematologic disease Hematologic Disease
rs72914758 3618 0.00334 0.13541 1.14500614064436 254224 FINNGEN_R6_N14_RENFAILNAS FINNGEN NA 2022-01-24 Unspesified kidney failure urinary system disease Urinary System Disease
rs174564 3618 8.46e-05 -0.06816 0.934111003859338 147944 FINNGEN_R6_FG_DOAAC FINNGEN NA 2022-01-24 "Diseases of arteries, arterioles and capillaries (FINNGEN)" cardiovascular disease Cardiovascular Disease
rs174564 3618 0.00209 -0.0259 0.974432527989548 229974 FINNGEN_R6_I9_VHD FINNGEN NA 2022-01-24 Valvular heart disease including rheumatic fever cardiovascular disease Cardiovascular Disease
rs174564 3618 0.000312 -0.05465 0.946816475734247 209643 FINNGEN_R6_J10_CHRONSINUSITIS FINNGEN NA 2022-01-24 Chronic sinusitis respiratory or thoracic disease Respiratory Or Thoracic Disease
rs174564 3618 1.51e-05 -0.06344 0.938530429437109 260405 FINNGEN_R6_I9_VTE FINNGEN NA 2022-01-24 Venous thromboembolism cardiovascular disease Cardiovascular Disease
rs174564 3618 0.000809 0.06096 1.06285639908094 260405 FINNGEN_R6_F5_PERSOBEH FINNGEN NA 2022-01-24 Disorders of adult personality and behaviour nervous system disease Nervous System Disease
rs174564 3618 0.00119 -0.06496 0.937104946825603 178912 FINNGEN_R6_M13_ARTHRITISNAS FINNGEN NA 2022-01-24 Ohter specific/unspecified arthritis musculoskeletal or connective tissue disease Musculoskeletal Or Connective Tissue Disease
rs174564 3618 0.00364 0.10991 1.11617760995332 251199 FINNGEN_R6_ULCERRECT FINNGEN NA 2022-01-24 Ulcerative rectosigmoiditis gastrointestinal disease Gastrointestinal Disease
rs174564 3618 8.7e-05 0.00165623 1.00165760230642 484598 GCST90038679 GCST PMID:33959723 2021-04-08 Dermatologic disease integumentary system disease Integumentary System Disease
rs174564 3618 7.053e-07 0.0835 1.08708521529288 40266 GCST004132 GCST PMID:28067908 2017-01-09 Crohn's disease gastrointestinal disease Gastrointestinal Disease
rs174564 3618 0.000214 -0.0305 0.96996043206721 659316 GCST006867 GCST PMID:30054458 2018-07-27 Type 2 diabetes pancreas disease Pancreas Disease
rs174564 3618 1.3e-05 0.014 1.01409845893849 38733 GCST90016606 GCST PMID:33686288 2021-03-08 Bipolar disorder vs autism spectrum disorder (ordinary least squares (OLS)) nervous system disease Nervous System Disease
rs174564 3618 2.5e-05 0.015 1.01511306461572 37344 GCST90016605 GCST PMID:33686288 2021-03-08 Bipolar disorder vs anorexia nervosa (ordinary least squares (OLS)) nervous system disease Nervous System Disease
rs174564 3618 0.000551 0.03359 1.03416051398431 260405 FINNGEN_R6_F5_MOOD FINNGEN NA 2022-01-24 Mood [affective] disorders nervous system disease Nervous System Disease
rs174564 3618 0.000135 -0.07064 0.931797278774732 199229 FINNGEN_R6_DM_PERIPHATHERO FINNGEN NA 2022-01-24 Peripheral atherosclerosis cardiovascular disease Cardiovascular Disease
rs174564 3618 1.14e-06 -0.05638 0.945179899278037 251596 FINNGEN_R6_E4_LIPOPROT FINNGEN NA 2022-01-24 Disorders of lipoprotein metabolism and other lipidaemias genetic, familial or congenital disease Genetic, Familial Or Congenital Disease
rs174564 3618 0.00146 0.04078 1.04162292329323 254377 FINNGEN_R6_APPENDACUT_NOCOMPLIC FINNGEN NA 2022-01-24 "Acute appendicitis, no complications" gastrointestinal disease Gastrointestinal Disease
rs174564 3618 0.000297 0.06788 1.07023687234808 242769 FINNGEN_R6_ATOPIC_STRICT_REIMB FINNGEN NA 2022-01-24 "Atopic dermatitis, strict definition with reimbursement" integumentary system disease Integumentary System Disease
rs174564 3618 1.41e-05 0.08963 1.09376951410723 255054 FINNGEN_R6_K11_ULCER FINNGEN NA 2022-01-24 Ulcerative colitis gastrointestinal disease Gastrointestinal Disease
rs174564 3618 0.00221 0.05177 1.05313349395224 244544 FINNGEN_R6_L12_ATOPIC FINNGEN NA 2022-01-24 Atopic dermatitis integumentary system disease Integumentary System Disease
rs174564 3618 4.71e-05 0.15174 1.16385759411585 252546 FINNGEN_R6_L12_ACNE FINNGEN NA 2022-01-24 Acne integumentary system disease Integumentary System Disease
rs174564 3618 0.000351 0.18169 1.19924237111527 250508 FINNGEN_R6_ULCERILEO FINNGEN NA 2022-01-24 Ulcerative ileocolitis gastrointestinal disease Gastrointestinal Disease
rs174564 3618 0.0027 -0.00285833 0.997145751135857 484598 GCST90038595 GCST PMID:33959723 2021-04-08 Cardiovascular disease cardiovascular disease Cardiovascular Disease
rs174564 3618 1.7e-08 0.051 1.0523228932832 14831 GCST90016610 GCST PMID:33686288 2021-03-08 Crohn's disease vs rheumatoid arthritis (ordinary least squares (OLS)) gastrointestinal disease Gastrointestinal Disease
rs174564 3618 0.0009966 -0.0137 0.986393417904968 944133 GCST90014033 GCST PMID:33888516 2021-04-22 Haemorrhoidal disease cardiovascular disease Cardiovascular Disease
rs174564 3618 0.000658 -0.03302 0.967519209011347 260405 FINNGEN_R6_I9_DISVEINLYMPH FINNGEN NA 2022-01-24 "Diseases of veins, lymphatic vessels and lymph nodes, not elsewhere classified" cardiovascular disease Cardiovascular Disease
rs174564 3618 0.00269 0.03394 1.03452253351393 258873 FINNGEN_R6_K11_APPENDACUT FINNGEN NA 2022-01-24 Acute appendicitis gastrointestinal disease Gastrointestinal Disease
rs174564 3618 0.00484 -0.02467 0.975631817410769 260405 FINNGEN_R6_J10_LOWCHRON FINNGEN NA 2022-01-24 Chronic lower respiratory diseases respiratory or thoracic disease Respiratory Or Thoracic Disease
rs174564 3618 0.00151 -0.04686 0.954220979176527 195346 FINNGEN_R6_I9_NONRHEVALV FINNGEN NA 2022-01-24 Non-rheumatic valve diseases cardiovascular disease Cardiovascular Disease
rs174564 3618 3.48e-05 -0.04801 0.953124255787291 165842 FINNGEN_R6_FG_DISVEINLYMPH FINNGEN NA 2022-01-24 "Diseases of veins, lymphatic vessels and lymph nodes, not elsewhere classified (FINNGEN)" cardiovascular disease Cardiovascular Disease
rs174564 3618 1.45e-06 0.10788 1.11391406767784 254316 FINNGEN_R6_K11_IBD_STRICT FINNGEN NA 2022-01-24 "Inflammatory bowel disease, strict (require KELA)" gastrointestinal disease Gastrointestinal Disease
rs174564 3618 0.000115 0.15632 1.16920028732514 252303 FINNGEN_R6_L12_ACNE_VULGARIS FINNGEN NA 2022-01-24 Acne vulgaris integumentary system disease Integumentary System Disease
rs174564 3618 2.01e-07 0.13602 1.14570480746187 259929 FINNGEN_R6_K11_UC_STRICT FINNGEN NA 2022-01-24 "Ulcerative colitis (strict definition, require KELA)" gastrointestinal disease Gastrointestinal Disease
rs174564 3618 0.00023 4.98248525067991 145.836371591075 426795 GCST006980 GCST PMID:30598549 2018-12-31 Fractures musculoskeletal or connective tissue disease Musculoskeletal Or Connective Tissue Disease
rs174564 3618 2.3e-16 -0.00549931 0.994515783524573 484598 GCST90038616 GCST PMID:33959723 2021-04-08 Asthma respiratory or thoracic disease Respiratory Or Thoracic Disease
rs174564 3618 0.0007537 0.0789 1.08209610704895 34950 GCST003724 GCST PMID:27329760 2016-06-21 Bipolar disorder nervous system disease Nervous System Disease
rs174564 3618 0.00044 0.03 1.03045453395352 15843 GCST90016625 GCST PMID:33686288 2021-03-08 Ulcerative colitis vs rheumatoid arthritis (ordinary least squares (OLS)) gastrointestinal disease Gastrointestinal Disease
rs174564 3618 7.9e-05 0.011 1.01106072244472 191108 GCST90016607 GCST PMID:33686288 2021-03-08 Bipolar disorder vs major depressive disorder (ordinary least squares (OLS)) nervous system disease Nervous System Disease
rs174564 3618 3.61e-10 0.06996 1.07246528178496 254733 FINNGEN_R6_K11_CHOLELITH FINNGEN NA 2022-01-24 Cholelithiasis gastrointestinal disease Gastrointestinal Disease
rs174564 3618 0.000587 0.03344 1.03400540154094 260405 FINNGEN_R6_KRA_PSY_MOOD FINNGEN NA 2022-01-24 Mood disorders nervous system disease Nervous System Disease
rs174564 3618 3.12e-09 0.06502 1.06718036777811 255750 FINNGEN_R6_CHOLELITH_BROAD FINNGEN NA 2022-01-24 "Cholelithiasis, broad definition with cholecystitis" gastrointestinal disease Gastrointestinal Disease
rs174564 3618 2e-05 0.06323 1.06527182357645 260405 FINNGEN_R6_K11_ENERCOLNONINF FINNGEN NA 2022-01-24 Noninfective enteritis and colitis gastrointestinal disease Gastrointestinal Disease
rs174564 3618 2.22e-06 -0.07872 0.924298691849678 253928 FINNGEN_R6_I9_PAD FINNGEN NA 2022-01-24 Peripheral artery disease cardiovascular disease Cardiovascular Disease
rs174564 3618 0.000145 -0.03482 0.965779240876239 260405 FINNGEN_R6_E4_DIABETES FINNGEN NA 2022-01-24 Diabetes mellitus pancreas disease Pancreas Disease
rs174564 3618 1.6e-06 0.11782 1.12504158565516 260405 FINNGEN_R6_K11_KELAUC FINNGEN NA 2022-01-24 "UC patients in KELA-register ( KELA 208 prior to 1994, or ICD K51)" gastrointestinal disease Gastrointestinal Disease
rs174564 3618 1.97e-05 0.09737 1.1022681373909 233908 FINNGEN_R6_F5_BIPO FINNGEN NA 2022-01-24 Bipolar affective disorders nervous system disease Nervous System Disease
rs174564 3618 0.00399 0.21189 1.23601191628957 259903 FINNGEN_R6_G6_HCNP FINNGEN NA 2022-01-24 Normal-pressure hydrocephalus nervous system disease Nervous System Disease
rs174564 3618 3.3e-11 -0.00424664 0.995762364225234 484598 GCST90038599 GCST PMID:33959723 2021-04-08 Diabetes or endocrine disease pancreas disease Pancreas Disease
rs174564 3618 2.5e-05 -0.00137897 0.998621980342249 484598 GCST90038607 GCST PMID:33959723 2021-04-08 Venous thromboembolism cardiovascular disease Cardiovascular Disease
rs174564 3618 0.0007631 0.035 1.03561970879962 796661 GCST90027161 GCST PMID:34454985 2021-08-26 Atopic dermatitis integumentary system disease Integumentary System Disease
rs174564 3618 0.000692 -0.03249 0.968032130104206 249334 FINNGEN_R6_DM_OTHER_WIDE FINNGEN NA 2022-01-24 "Other diabetes, wide definition" pancreas disease Pancreas Disease
rs174564 3618 0.00103 0.03385 1.0344294306756 229657 FINNGEN_R6_KRA_PSY_MOOD_EXMORE FINNGEN NA 2022-01-24 Mood disorders (more control exclusions) nervous system disease Nervous System Disease
rs174564 3618 0.000266 -0.02641 0.973935694103683 260405 FINNGEN_R6_I9_OTHHEART FINNGEN NA 2022-01-24 Other heart diseases cardiovascular disease Cardiovascular Disease
rs174564 3618 0.000119 -0.03501 0.965595760251684 260405 FINNGEN_R6_DIABETES_FG FINNGEN NA 2022-01-24 "Diabetes, varying definitions" pancreas disease Pancreas Disease
rs174564 3618 0.000282 0.02293 1.02319491339639 260405 FINNGEN_R6_K11_CARIES_INCLAVO FINNGEN NA 2022-01-24 "Dental caries, including avohilmo" gastrointestinal disease Gastrointestinal Disease
rs174564 3618 0.00111 -0.04511 0.955892327893671 244540 FINNGEN_R6_E4_HYPERCHOL FINNGEN NA 2022-01-24 Pure hypercholesterolaemia genetic, familial or congenital disease Genetic, Familial Or Congenital Disease
rs174564 3618 9.54e-06 0.12532 1.1335111185952 252473 FINNGEN_R6_K11_UC_NOCD FINNGEN NA 2022-01-24 "Ulcerative colitis (strict definition, all Crohn cases excluded)" gastrointestinal disease Gastrointestinal Disease
rs174564 3618 0.00369 0.10877 1.11490589249465 147061 FINNGEN_R6_O15_ICP_WIDE FINNGEN NA 2022-01-24 "Intrahepatic Cholestasis of Pregnancy (ICP) , incl. ICD-8" gastrointestinal disease Gastrointestinal Disease
rs174564 3618 0.0045 0.000767812 1.00076810684309 484598 GCST90038629 GCST PMID:33959723 2021-04-08 Cholelithiasis or gall stones gastrointestinal disease Gastrointestinal Disease
rs174564 3618 0.002143 -0.0185 0.981670074591791 296525 GCST005194 GCST PMID:29212778 2017-12-06 Coronary artery disease cardiovascular disease Cardiovascular Disease
rs174564 3618 1.21e-05 -0.03711 0.963570136804192 208601 FINNGEN_R6_FG_OTHHEART FINNGEN NA 2022-01-24 Other heart diseases cardiovascular disease Cardiovascular Disease
rs174564 3618 7.54e-05 -0.02911 0.971309614532368 260405 FINNGEN_R6_FG_CVD FINNGEN NA 2022-01-24 Cardiovascular diseases (excluding rheumatic etc) cardiovascular disease Cardiovascular Disease
rs174564 3618 1.25e-05 -0.03165 0.968845618710875 260405 FINNGEN_R6_I9_CVD FINNGEN NA 2022-01-24 Cardiovascular diseases cardiovascular disease Cardiovascular Disease
rs174564 3618 4.87e-05 0.04147 1.04234189112568 260405 FINNGEN_R6_L12_DERMATITISECZEMA FINNGEN NA 2022-01-24 Dermatitis and eczema integumentary system disease Integumentary System Disease
rs174564 3618 0.0013 0.03542 1.03605476043177 260239 FINNGEN_R6_APPENDICITIS_BROAD FINNGEN NA 2022-01-24 "Appendicitis, broad definition" gastrointestinal disease Gastrointestinal Disease
rs174564 3618 0.00074 -0.02339 0.976881425715757 260405 FINNGEN_R6_E4_ENDONUTRMET FINNGEN NA 2022-01-24 "Endocrine, nutritional and metabolic diseases" endocrine system disease Endocrine System Disease
rs174564 3618 0.000201 0.07137 1.07397852441763 260078 FINNGEN_R6_ATOPIC_STRICT FINNGEN NA 2022-01-24 "Atopic  dermatitis, strict definition" integumentary system disease Integumentary System Disease
rs174564 3618 2.69e-07 0.13756 1.14747055213979 259788 FINNGEN_R6_K11_UC_STRICT2 FINNGEN NA 2022-01-24 "Ulcerative colitis (strict definition, require KELA, min 2 HDR)" gastrointestinal disease Gastrointestinal Disease
rs174564 3618 0.000873 0.09446 1.09906519964574 252434 FINNGEN_R6_ULCERNAS FINNGEN NA 2022-01-24 "Ulcerative colitis, NAS" gastrointestinal disease Gastrointestinal Disease
rs174564 3618 0.00335 0.13444 1.14389602318195 250719 FINNGEN_R6_ULCEROTH FINNGEN NA 2022-01-24 Other ulcerative colitis gastrointestinal disease Gastrointestinal Disease
rs174564 3618 3.5e-11 -0.00295853 0.997045842137118 484598 GCST90038637 GCST PMID:33959723 2021-04-08 Hypothyroidism or myxedema endocrine system disease Endocrine System Disease
rs174564 3618 0.0015 0.0010408 1.00104134182028 484598 GCST90038680 GCST PMID:33959723 2021-04-08 Eczema or dermatitis integumentary system disease Integumentary System Disease
rs174564 3618 3.33e-05 0.0541 1.05559015589289 59957 GCST004131 GCST PMID:28067908 2017-01-09 Inflammatory bowel disease gastrointestinal disease Gastrointestinal Disease
rs174564 3618 9.3e-05 0.015 1.01511306461572 25171 GCST90016609 GCST PMID:33686288 2021-03-08 Bipolar disorder vs Tourette's syndrome and other tic disorders (ordinary least squares (OLS)) nervous system disease Nervous System Disease
rs174564 3618 0.001429 -0.0851 0.918420437765426 410484 GCST006907 GCST PMID:29531354 2018-03-12 Ischemic stroke (large artery atherosclerosis) cardiovascular disease Cardiovascular Disease
rs174564 3618 8e-05 0.014 1.01409845893849 39451 GCST90016604 GCST PMID:33686288 2021-03-08 Bipolar disorder vs ADHD (ordinary least squares (OLS)) nervous system disease Nervous System Disease
rs174564 3618 0.001 -0.0077 0.992329569057412 61027 GCST90016621 GCST PMID:33686288 2021-03-08 Schizophrenia vs bipolar disorder (ordinary least squares (OLS)) nervous system disease Nervous System Disease
rs174564 3618 1.54150958866936e-10 -0.0437901262833818 0.957154818033673 408422 GCST90014325 GCST PMID:34103634 2021-06-08 Asthma respiratory or thoracic disease Respiratory Or Thoracic Disease
rs174564 3618 0.00184 -0.03129 0.969194465922341 249793 FINNGEN_R6_KELA_DIAB_INSUL_EXMORE FINNGEN NA 2022-01-24 "Diabetes, insuline treatment (Kela reimbursement) (more control exclusions)" pancreas disease Pancreas Disease
rs174564 3618 9.02e-07 0.10603 1.11185523166315 254752 FINNGEN_R6_K11_KELAIBD FINNGEN NA 2022-01-24 IBD patients in KELA-register gastrointestinal disease Gastrointestinal Disease
rs174564 3618 0.00212 -0.08629 0.917328167474205 258981 FINNGEN_R6_AD_LO FINNGEN NA 2022-01-24 Alzheimer’s disease (Late onset) nervous system disease Nervous System Disease
rs174564 3618 0.00305 0.0874 1.09133312567354 252237 FINNGEN_R6_K11_CROHN FINNGEN NA 2022-01-24 Crohn disease gastrointestinal disease Gastrointestinal Disease
rs174564 3618 0.000405 0.11111 1.1175178270547 247178 FINNGEN_R6_H8_OTIMEDNAS FINNGEN NA 2022-01-24 "Otitis media, unspecified" disease of ear Disease Of Ear
rs174564 3618 1e-10 -0.00318096 0.996824093893097 484598 GCST90038635 GCST PMID:33959723 2021-04-08 Thyroid problem (not cancer) endocrine system disease Endocrine System Disease
rs174564 3618 0.004245 -0.0229718439622848 0.97729 639221 GCST011365 GCST PMID:33532862 2021-02-03 Myocardial infarction cardiovascular disease Cardiovascular Disease
rs174564 3618 0.000453 0.02652 1.026874784552 260405 FINNGEN_R6_H8_EAR FINNGEN NA 2022-01-24 Diseases of the ear and mastoid process disease of ear Disease Of Ear
rs174564 3618 9.22e-10 0.06108 1.0629839495017 260405 FINNGEN_R6_K11_GALLBILPANC FINNGEN NA 2022-01-24 "Disorders of gallbladder, biliary tract and pancreas" pancreas disease Pancreas Disease
rs174564 3618 0.00181 0.03415 1.03473980605879 260405 FINNGEN_R6_K11_APPENDIX FINNGEN NA 2022-01-24 Diseases of appendix gastrointestinal disease Gastrointestinal Disease
rs174564 3618 0.00322 0.03278 1.03332318313276 223329 FINNGEN_R6_KRA_PSY_ANXIETY_EXMORE FINNGEN NA 2022-01-24 Anxiety disorders (more control exclusions) nervous system disease Nervous System Disease
rs174564 3618 0.000685 0.03428 1.0348743309775 256915 FINNGEN_R6_F5_DEPRESSIO FINNGEN NA 2022-01-24 Depression nervous system disease Nervous System Disease
rs174564 3618 7.3e-06 -0.07806 0.924908930342849 253298 FINNGEN_R6_I9_ATHSCLE FINNGEN NA 2022-01-24 "Atherosclerosis, excluding cerebral, coronary and PAD" cardiovascular disease Cardiovascular Disease
rs174564 3618 0.000291 0.05822 1.05994815865633 244470 FINNGEN_R6_F5_STRESSOTH FINNGEN NA 2022-01-24 "Other reactioin to severe stress, and adjustment disorders" nervous system disease Nervous System Disease
rs174564 3618 0.00219 0.03855 1.03930269219349 260405 FINNGEN_R6_H8_MIDDLEMASTOID FINNGEN NA 2022-01-24 Diseases of middle ear and mastoid disease of ear Disease Of Ear
rs174564 3618 0.00344 -0.03167 0.968826241992268 244792 FINNGEN_R6_J10_ASTHMACOPDKELA FINNGEN NA 2022-01-24 Asthma/COPD (KELA code 203) respiratory or thoracic disease Respiratory Or Thoracic Disease
rs174564 3618 2.2e-05 0.07652 1.07952378059687 260405 FINNGEN_R6_K11_IBD FINNGEN NA 2022-01-24 Inflammatory bowel disease gastrointestinal disease Gastrointestinal Disease
rs174564 3618 5.08e-06 0.13629 1.14601418952459 252173 FINNGEN_R6_MUCOPROCT FINNGEN NA 2022-01-24 Mucosal proctocolitis gastrointestinal disease Gastrointestinal Disease
rs174564 3618 0.000503 -0.0932 0.911011279818736 139645 FINNGEN_R6_N14_BENIGNMAMDYSP FINNGEN NA 2022-01-24 Benign mammary dysplasia reproductive system or breast disease Reproductive System Or Breast Disease
rs174564 3618 0.0029 0.0098 1.00984817725041 23040 GCST90016608 GCST PMID:33686288 2021-03-08 Bipolar disorder vs obsessive compulsive disorder (ordinary least squares (OLS)) nervous system disease Nervous System Disease
rs2229738 3618 0.00466 -0.04476 0.95622694876367 260405 FINNGEN_R6_G6_SLEEPAPNO_INCLAVO FINNGEN NA 2022-01-24 "Sleep apnoea, including avohilmo" respiratory or thoracic disease Respiratory Or Thoracic Disease
rs2229738 3618 0.00183 0.04826 1.0494434751599 254733 FINNGEN_R6_K11_CHOLELITH FINNGEN NA 2022-01-24 Cholelithiasis gastrointestinal disease Gastrointestinal Disease
rs2229738 3618 0.002 0.04705 1.04817441649028 255750 FINNGEN_R6_CHOLELITH_BROAD FINNGEN NA 2022-01-24 "Cholelithiasis, broad definition with cholecystitis" gastrointestinal disease Gastrointestinal Disease
rs2229738 3618 0.00251 0.10218 1.10758281869353 85482 FINNGEN_R6_N14_ENDOMETRIOSIS_OVARY FINNGEN NA 2022-01-24 Endometriosis of ovary reproductive system or breast disease Reproductive System Or Breast Disease
rs2229738 3618 0.001344 0.1776 1.19434748667959 38932 GCST010781 GCST PMID:32404885 2020-05-13 COVID-19 (predicted covid from self-reported symptoms vs predicted or self-reported non-covid) RELEASE 4 infectious disease Infectious Disease
rs2229738 3618 0.00145 0.23784 1.26850621559267 258823 FINNGEN_R6_H7_EYEADNEXOTH FINNGEN NA 2022-01-24 Other specified and unspecified disorders of eye and adnexa disease of visual system Disease Of Visual System
rs2229738 3618 0.00423 0.08115 1.08453356440103 258624 FINNGEN_R6_M13_OTHCONN FINNGEN NA 2022-01-24 Other systemic involvement of connective tissue musculoskeletal or connective tissue disease Musculoskeletal Or Connective Tissue Disease
rs2229738 3618 0.000311 0.03916 1.03993686023731 260405 FINNGEN_R6_RX_ANTIHYP FINNGEN NA 2022-01-24 Antihypertensive medication - note that there are other indications cardiovascular disease Cardiovascular Disease
rs2229738 3618 0.00443 0.52768 1.69499535429543 260405 FINNGEN_R6_OSTEON_DRUGS FINNGEN NA 2022-01-24 Osteonecrosis due to drugs musculoskeletal or connective tissue disease Musculoskeletal Or Connective Tissue Disease
rs2229738 3618 0.00485 -0.28811 0.749679122999786 123493 FINNGEN_R6_O15_PLAC_PREMAT_SEPAR FINNGEN NA 2022-01-24 Premature separation of placenta [abruptio placentae] pregnancy or perinatal disease Pregnancy Or Perinatal Disease
rs2229738 3618 0.0039 0.08321 1.08677000628796 208965 FINNGEN_R6_OTHER_SYSTCON_FG FINNGEN NA 2022-01-24 Other systemic involvement of connective tissue (FG) musculoskeletal or connective tissue disease Musculoskeletal Or Connective Tissue Disease
rs2229738 3618 0.00149 0.08037 1.08368795805014 242966 FINNGEN_R6_I9_UAP FINNGEN NA 2022-01-24 Unstable angina pectoris cardiovascular disease Cardiovascular Disease
rs2229738 3618 0.00421 -0.53521 0.585546312506967 236429 FINNGEN_R6_ST19_INJURY_BLOOD_VESSE_WRIST_HAND_LEVEL FINNGEN NA 2022-01-24 Injury of blood vessels at wrist and hand level cardiovascular disease Cardiovascular Disease
rs2229738 3618 0.0008343 0.0511 1.05242813083432 417596 GCST007092 GCST PMID:30664745 2019-01-21 Osteoarthritis of the hip or knee musculoskeletal or connective tissue disease Musculoskeletal Or Connective Tissue Disease
rs2229738 3618 0.00396244 0.157003748809665 1.17 14267 GCST003155 GCST PMID:26502338 2015-10-26 Systemic lupus erythematosus urinary system disease Urinary System Disease
rs2229738 3618 0.00396244 0.157003748809665 1.17 14267 GCST003156 GCST PMID:26502338 2015-10-26 Systemic lupus erythematosus urinary system disease Urinary System Disease
rs2229738 3618 0.003007 -0.0291 0.971319327677079 298957 GCST007518 GCST PMID:29632382 2018-04-09 Type 2 diabetes (adjusted for BMI) pancreas disease Pancreas Disease
rs4980555 3618 0.00333 -0.07446 0.928244603100522 237769 FINNGEN_R6_AB1_BACT_INTEST_OTH FINNGEN NA 2022-01-24 Other bacterial intestinal infections infectious disease Infectious Disease
rs4980555 3618 0.0022 -0.10566 0.899730504448907 258860 FINNGEN_R6_C_DIFFICILE_ENTEROCOLITIS FINNGEN NA 2022-01-24 Enterocolitis due to Clostridium difficile infectious disease Infectious Disease
rs4980555 3618 0.0034 0.20398 1.2262736277384 260405 FINNGEN_R6_KRA_PSY_BEHAV FINNGEN NA 2022-01-24 Behavioural disorders nervous system disease Nervous System Disease
rs4980555 3618 0.0048 0.0004225 1.0004225892657 484598 GCST90038639 GCST PMID:33959723 2021-04-08 Neurological injury nervous system disease Nervous System Disease
rs4980555 3618 4e-04 0.000756668 1.00075695434545 484598 GCST90038682 GCST PMID:33959723 2021-04-08 Diverticular disease gastrointestinal disease Gastrointestinal Disease
rs4980555 3618 0.00451 0.0209 1.0211199345383 260405 FINNGEN_R6_J10_UPPERDIS FINNGEN NA 2022-01-24 Other diseases of upper respiratory tract respiratory or thoracic disease Respiratory Or Thoracic Disease
rs4980555 3618 0.00327 0.03004 1.03049575295925 228343 FINNGEN_R6_J10_CHRONTONSADEN FINNGEN NA 2022-01-24 Chronic diseases of tonsils and adenoids immune system disease Immune System Disease
rs4980555 3618 0.00469 -0.05983 0.941924647164227 259901 FINNGEN_R6_I9_PULMEMB FINNGEN NA 2022-01-24 Pulmonary embolism cardiovascular disease Cardiovascular Disease
rs4980555 3618 0.00467 -0.05981 0.941943485845556 260405 FINNGEN_R6_FG_PULMHEART FINNGEN NA 2022-01-24 Pulmonary heart disease cardiovascular disease Cardiovascular Disease
rs4980555 3618 0.00302 -0.03 0.970445533548508 260405 FINNGEN_R6_H7_LENS FINNGEN NA 2022-01-24 Disorders of lens disease of visual system Disease Of Visual System
rs4980555 3618 0.00384 -0.04993 0.951296012890996 257198 FINNGEN_R6_M13_ARTHTROSIS_COX_PRIM_HIPSURG FINNGEN NA 2022-01-24 "Coxarthrosis, primary, with hip surgery" musculoskeletal or connective tissue disease Musculoskeletal Or Connective Tissue Disease
rs4980555 3618 0.00102 -0.04617 0.954879618856717 246915 FINNGEN_R6_AB1_ERYSIPELAS FINNGEN NA 2022-01-24 Erysipelas infectious disease Infectious Disease
rs4980555 3618 0.00124 -0.06577 0.936346199152966 221456 FINNGEN_R6_K11_FISSANAL FINNGEN NA 2022-01-24 Fissure and fistula of anal and rectal regions gastrointestinal disease Gastrointestinal Disease
rs4980555 3618 0.00422 0.12708 1.13550785477634 233331 FINNGEN_R6_K11_JAWS FINNGEN NA 2022-01-24 Other diseases of jaws gastrointestinal disease Gastrointestinal Disease
rs481206 3618 1.37e-05 0.04882 1.05003132808944 249793 FINNGEN_R6_KELA_DIAB_INSUL_EXMORE FINNGEN NA 2022-01-24 "Diabetes, insuline treatment (Kela reimbursement) (more control exclusions)" pancreas disease Pancreas Disease
rs481206 3618 0.00466 0.05242 1.05381825324597 203159 FINNGEN_R6_M13_CERVICDISC FINNGEN NA 2022-01-24 Cervical disc disorders musculoskeletal or connective tissue disease Musculoskeletal Or Connective Tissue Disease
rs481206 3618 0.00229 -0.0489 0.952276352572539 260405 FINNGEN_R6_H8_INNER FINNGEN NA 2022-01-24 Diseases of inner ear disease of ear Disease Of Ear
rs481206 3618 0.00124 -0.12031 0.886645533993899 248489 FINNGEN_R6_R18_RASH_OTHER_NONSPECIFIC_SKIN_ERUPT FINNGEN NA 2022-01-24 Rash and other nonspecific skin eruption integumentary system disease Integumentary System Disease
rs481206 3618 0.00202 0.04009 1.04090445137748 251596 FINNGEN_R6_E4_LIPOPROT FINNGEN NA 2022-01-24 Disorders of lipoprotein metabolism and other lipidaemias genetic, familial or congenital disease Genetic, Familial Or Congenital Disease
rs481206 3618 0.00414 -0.30761 0.735201990880669 260405 FINNGEN_R6_CREST FINNGEN NA 2022-01-24 CR(E)ST syndrome disease of visual system Disease Of Visual System
rs481206 3618 0.00149 0.4501 1.56846902455054 251117 FINNGEN_R6_E4_ACROMEG FINNGEN NA 2022-01-24 Acromegaly and pituitary gigantism reproductive system or breast disease Reproductive System Or Breast Disease
rs481206 3618 0.004507 0.0119 1.01197108669738 944133 GCST90014033 GCST PMID:33888516 2021-04-22 Haemorrhoidal disease cardiovascular disease Cardiovascular Disease
rs481206 3618 0.000569 -0.05715 0.94445239088227 195346 FINNGEN_R6_I9_NONRHEVALV FINNGEN NA 2022-01-24 Non-rheumatic valve diseases cardiovascular disease Cardiovascular Disease
rs481206 3618 0.00414 -0.11982 0.88708009676474 184531 FINNGEN_R6_I9_CARDMYOOTH FINNGEN NA 2022-01-24 "Cardiomyopathy, other and unspecified" cardiovascular disease Cardiovascular Disease
rs481206 3618 0.00311 0.1269 1.1353034817566 237587 FINNGEN_R6_L12_INTERNALSUBSTANCEDERM FINNGEN NA 2022-01-24 Dermatitis due to substances taken internally integumentary system disease Integumentary System Disease
rs481206 3618 1.76e-07 0.05349 1.05494644225042 260405 FINNGEN_R6_E4_DIABETES FINNGEN NA 2022-01-24 Diabetes mellitus pancreas disease Pancreas Disease
rs481206 3618 0.0011 0.00215135 1.00215366581382 484598 GCST90038599 GCST PMID:33959723 2021-04-08 Diabetes or endocrine disease pancreas disease Pancreas Disease
rs481206 3618 6.01e-07 0.05345 1.05490424523668 249334 FINNGEN_R6_DM_OTHER_WIDE FINNGEN NA 2022-01-24 "Other diabetes, wide definition" pancreas disease Pancreas Disease
rs481206 3618 1.67e-07 0.05319 1.05463000578559 260405 FINNGEN_R6_DIABETES_FG FINNGEN NA 2022-01-24 "Diabetes, varying definitions" pancreas disease Pancreas Disease
rs481206 3618 0.00208 -0.18642 0.82992495329192 235151 FINNGEN_R6_AB1_SALMONELLA_OTH FINNGEN NA 2022-01-24 Other salmonella infections infectious disease Infectious Disease
rs481206 3618 0.00012 0.00103952 1.00104006048818 484598 GCST90038629 GCST PMID:33959723 2021-04-08 Cholelithiasis or gall stones gastrointestinal disease Gastrointestinal Disease
rs481206 3618 7.212e-08 0.0438 1.04477337931572 659316 GCST006867 GCST PMID:30054458 2018-07-27 Type 2 diabetes pancreas disease Pancreas Disease
rs481206 3618 0.00011 0.0010936 1.00109419819852 484598 GCST90038628 GCST PMID:33959723 2021-04-08 Gallbladder disease gastrointestinal disease Gastrointestinal Disease
rs481206 3618 1.416e-05 -0.0572 0.944405169443272 59957 GCST004131 GCST PMID:28067908 2017-01-09 Inflammatory bowel disease gastrointestinal disease Gastrointestinal Disease
rs481206 3618 6.7e-05 0.07905 1.0822584336392 199410 FINNGEN_R6_DM_SEVERAL_COMPLICATIONS FINNGEN NA 2022-01-24 "Diabetes, several complications" pancreas disease Pancreas Disease
rs481206 3618 6.49e-05 -0.0679 0.934353904296029 40266 GCST004132 GCST PMID:28067908 2017-01-09 Crohn's disease gastrointestinal disease Gastrointestinal Disease
rs481206 3618 0.00436 -0.02411 0.976178324236148 260405 FINNGEN_R6_H8_EAR FINNGEN NA 2022-01-24 Diseases of the ear and mastoid process disease of ear Disease Of Ear
rs481206 3618 0.00452 -0.13109 0.877138828343974 234638 FINNGEN_R6_H8_HL_NAS FINNGEN NA 2022-01-24 Other specified/unspecified hearing loss nervous system disease Nervous System Disease
rs481206 3618 4e-05 0.00188889 1.00189067507648 484598 GCST90038633 GCST PMID:33959723 2021-04-08 Diabetes pancreas disease Pancreas Disease
rs481206 3618 0.0045 0.42784 1.53394063083116 253464 FINNGEN_R6_M13_HTROMBMICROANG FINNGEN NA 2022-01-24 Thrombotic microangiopathy urinary system disease Urinary System Disease
rs144023941 3618 0.00378 0.03829 1.0390325086189 258873 FINNGEN_R6_K11_APPENDACUT FINNGEN NA 2022-01-24 Acute appendicitis gastrointestinal disease Gastrointestinal Disease
rs144023941 3618 0.00318 -0.1294 0.878622446267907 199894 FINNGEN_R6_KRA_PSY_EATING_EXMORE FINNGEN NA 2022-01-24 KRA_PSY_EATING (more control exclusions) nervous system disease Nervous System Disease
rs144023941 3618 0.00033 0.00115308 1.00115374505234 484598 GCST90038687 GCST PMID:33959723 2021-04-08 Gout musculoskeletal or connective tissue disease Musculoskeletal Or Connective Tissue Disease
rs144023941 3618 0.000888 0.11589 1.1228723493812 248109 FINNGEN_R6_WET_AMD FINNGEN NA 2022-01-24 Wet age-related macular degeneration disease of visual system Disease Of Visual System
rs144023941 3618 0.00431 0.46134 1.58619806695145 251054 FINNGEN_R6_H7_PARASTRANAS FINNGEN NA 2022-01-24 Other or unspecified paralytic strabismus disease of visual system Disease Of Visual System
rs144023941 3618 0.00169 -0.22289 0.800202866768849 252842 FINNGEN_R6_D3_ACUTEPOSTBLEEDANAEMIA FINNGEN NA 2022-01-24 Acute posthaemorrhagic anaemia hematologic disease Hematologic Disease
rs144023941 3618 0.000816 -0.23795 0.788242102213595 247882 FINNGEN_R6_ASTHMA_SEPTICHE_PNEUMONIA FINNGEN NA 2022-01-24 Pneumonia derived septichemia infectious disease Infectious Disease
rs144023941 3618 0.000816 -0.23795 0.788242102213595 247882 FINNGEN_R6_SEPTICHE_PNEUMONIA FINNGEN NA 2022-01-24 Pneumonia derived septichemia infectious disease Infectious Disease
rs144023941 3618 0.000913 -0.24151 0.785440949340219 260377 FINNGEN_R6_PNEUMO_SEPTHICHE FINNGEN NA 2022-01-24 Pneumococcal septichemia infectious disease Infectious Disease
rs144023941 3618 0.00446 0.53821 1.71293795739076 259009 FINNGEN_R6_AB1_HEPATITIS_B FINNGEN NA 2022-01-24 Acute hepatitis B infectious disease Infectious Disease
rs144023941 3618 0.00413 0.45831 1.5813991608229 251060 FINNGEN_R6_VD_MX FINNGEN NA 2022-01-24 Vascular dementia (mixed) cardiovascular disease Cardiovascular Disease
rs144023941 3618 0.00255 -0.03935 0.961414155298524 223329 FINNGEN_R6_KRA_PSY_ANXIETY_EXMORE FINNGEN NA 2022-01-24 Anxiety disorders (more control exclusions) nervous system disease Nervous System Disease
rs144023941 3618 0.00326 -0.18319 0.832609944818014 245727 FINNGEN_R6_H8_CHRON_SUPOTITIS FINNGEN NA 2022-01-24 Chronic suppurative otitis media disease of ear Disease Of Ear
rs7115850 3618 0.000281 0.04527 1.04631032556204 260405 FINNGEN_R6_H7_LENS FINNGEN NA 2022-01-24 Disorders of lens disease of visual system Disease Of Visual System
rs7115850 3618 0.000717 0.2353 1.2652882982901 142248 FINNGEN_R6_O15_PUERP_COMPL_NAS FINNGEN NA 2022-01-24 "Complications of the puerperium, not elsewhere classified" pregnancy or perinatal disease Pregnancy Or Perinatal Disease
rs7115850 3618 0.00024 0.0015651 1.00156632540822 484598 GCST90038680 GCST PMID:33959723 2021-04-08 Eczema or dermatitis integumentary system disease Integumentary System Disease
rs7115850 3618 8e-04 0.00182202 1.00182368088701 484598 GCST90038679 GCST PMID:33959723 2021-04-08 Dermatologic disease integumentary system disease Integumentary System Disease
rs7115850 3618 0.0005274 0.0267 1.02705963864959 360838 GCST005038 GCST PMID:29083406 2017-10-30 Allergic disease (asthma, hay fever or eczema) immune system disease Immune System Disease
rs7115850 3618 0.00192 -0.0998 0.905018403617522 238735 FINNGEN_R6_F5_SOMATOFORM FINNGEN NA 2022-01-24 Somatoform disorder nervous system disease Nervous System Disease
rs7115850 3618 0.000482 -0.18629 0.830032850549018 260405 FINNGEN_R6_NAFLD FINNGEN NA 2022-01-24 Nonalcoholic fatty liver disease gastrointestinal disease Gastrointestinal Disease
rs7115850 3618 3e-04 0.00224993 1.00225246299183 484598 GCST90038602 GCST PMID:33959723 2021-04-08 Hematological or dermatological disease integumentary system disease Integumentary System Disease
rs7115850 3618 0.004031211498 -0.0413922155269 0.959452743876918 127265 GCST009722 GCST PMID:31959993 2020-01-20 Glaucoma (multi-trait analysis) disease of visual system Disease Of Visual System
rs7115850 3618 0.0009208 0.0693 1.07175768823054 45975 GCST004133 GCST PMID:28067908 2017-01-09 Ulcerative colitis gastrointestinal disease Gastrointestinal Disease
rs7115850 3618 0.00478 -0.09681 0.907728458156861 144361 FINNGEN_R6_O15_PUERP_SEPSIS FINNGEN NA 2022-01-24 Puerperal sepsis pregnancy or perinatal disease Pregnancy Or Perinatal Disease
rs7115850 3618 0.0021 0.11862 1.12594197903301 254566 FINNGEN_R6_L12_LICHENPLANUS FINNGEN NA 2022-01-24 Lichen planus integumentary system disease Integumentary System Disease
rs7115850 3618 0.00386 0.09347 1.0979776635173 259929 FINNGEN_R6_K11_UC_STRICT FINNGEN NA 2022-01-24 "Ulcerative colitis (strict definition, require KELA)" gastrointestinal disease Gastrointestinal Disease
rs7115850 3618 0.000346 0.55575 1.74324793055606 258007 FINNGEN_R6_Q17_CONGEN_MALFO_PULMONARY_TRICU_VALVES FINNGEN NA 2022-01-24 Congenital malformations of pulmonary and tricuspid valves cardiovascular disease Cardiovascular Disease
rs7115850 3618 2.056e-05 0.13976449237841 1.15000293250748 212122 GCST90014054 GCST PMID:33482370 2021-01-19 Shoulder impingement musculoskeletal or connective tissue disease Musculoskeletal Or Connective Tissue Disease
rs7115850 3618 0.0036 -0.04132 0.959522033764226 250959 FINNGEN_R6_N14_URETHRAOTH FINNGEN NA 2022-01-24 Other disorders of urethra and urinary system urinary system disease Urinary System Disease
rs7115850 3618 0.00119 -0.09113 0.912899026311514 219937 FINNGEN_R6_E4_DMNAS FINNGEN NA 2022-01-24 Unspecified diabetes pancreas disease Pancreas Disease
rs7115850 3618 5.53e-05 0.48441 1.62321702822108 254216 FINNGEN_R6_K11_TOXLIV FINNGEN NA 2022-01-24 Toxic liver disease gastrointestinal disease Gastrointestinal Disease
rs7115850 3618 0.000496 0.04399 1.04497190511714 260405 FINNGEN_R6_L12_DERMATITISECZEMA FINNGEN NA 2022-01-24 Dermatitis and eczema integumentary system disease Integumentary System Disease
rs7115850 3618 0.0038 0.09568 1.10040687744635 259788 FINNGEN_R6_K11_UC_STRICT2 FINNGEN NA 2022-01-24 "Ulcerative colitis (strict definition, require KELA, min 2 HDR)" gastrointestinal disease Gastrointestinal Disease
rs7115850 3618 0.00469 0.0956 1.10031884841737 260405 FINNGEN_R6_L12_LICHENPLANUS_INCLAVO FINNGEN NA 2022-01-24 "Lichen planus, including avohilmo" integumentary system disease Integumentary System Disease
rs7115850 3618 0.00064 0.30697 1.35930018845464 241604 FINNGEN_R6_I9_OTHINTRACRA FINNGEN NA 2022-01-24 Other intracranial haemorrhages cardiovascular disease Cardiovascular Disease
rs7115850 3618 0.00047 -0.069078 0.933253883436262 520580 GCST90014023 GCST PMID:34012112 2021-05-19 Type 1 diabetes pancreas disease Pancreas Disease
rs7115850 3618 0.00275 0.1103 1.11661300411755 252173 FINNGEN_R6_MUCOPROCT FINNGEN NA 2022-01-24 Mucosal proctocolitis gastrointestinal disease Gastrointestinal Disease
rs7115850 3618 0.00114 0.19531 1.21568779129727 221368 FINNGEN_R6_J10_EMPHYSEMA FINNGEN NA 2022-01-24 Emphysema respiratory or thoracic disease Respiratory Or Thoracic Disease
rs7115850 3618 0.000552 0.58651 1.79770346943809 253464 FINNGEN_R6_M13_HTROMBMICROANG FINNGEN NA 2022-01-24 Thrombotic microangiopathy urinary system disease Urinary System Disease
rs7115850 3618 0.0011 0.00285162 1.00285568973584 484598 GCST90038616 GCST PMID:33959723 2021-04-08 Asthma respiratory or thoracic disease Respiratory Or Thoracic Disease
rs7115850 3618 0.0032 -0.00340602 0.9965997739062 484598 GCST90038604 GCST PMID:33959723 2021-04-08 Hypertension cardiovascular disease Cardiovascular Disease
rs964184 3618 0.000202 -0.05124 0.950050631017336 203871 FINNGEN_R6_FG_HYPERTENSION FINNGEN NA 2022-01-24 Hypertensive diseases (excluding secondary) cardiovascular disease Cardiovascular Disease
rs964184 3618 4.65e-05 -0.17296 0.841171261022136 233845 FINNGEN_R6_E4_LIPOPROTNAS FINNGEN NA 2022-01-24 "Disorder of lipoprotein metabolism, unspecified" genetic, familial or congenital disease Genetic, Familial Or Congenital Disease
rs964184 3618 3.72e-11 -0.54473 0.579998361758483 232113 FINNGEN_R6_E4_HYPERLIPMIX FINNGEN NA 2022-01-24 Mixed hyperlipidaemia endocrine system disease Endocrine System Disease
rs964184 3618 0.00024 -0.0571909887553231 0.944413679747672 471717 GCST011364 GCST PMID:33532862 2021-02-03 Myocardial infarction cardiovascular disease Cardiovascular Disease
rs964184 3618 0.00093 -0.00400976 0.995998268353454 484598 GCST90038604 GCST PMID:33959723 2021-04-08 Hypertension cardiovascular disease Cardiovascular Disease
rs964184 3618 2.2e-09 -0.0603692 0.941416898295872 547261 GCST005195 GCST PMID:29212778 2017-12-06 Coronary artery disease cardiovascular disease Cardiovascular Disease
rs964184 3618 0.00154 -0.03073 0.969737366821322 260405 FINNGEN_R6_E4_ENDONUTRMET FINNGEN NA 2022-01-24 "Endocrine, nutritional and metabolic diseases" endocrine system disease Endocrine System Disease
rs964184 3618 0.00255 -0.06615 0.935990455192921 225093 FINNGEN_R6_K11_OTHFUNC FINNGEN NA 2022-01-24 Other functional intestinal disroders gastrointestinal disease Gastrointestinal Disease
rs964184 3618 1.9e-12 -0.1132 0.892972047845815 251149 FINNGEN_R6_I9_CORATHER FINNGEN NA 2022-01-24 Coronary atherosclerosis cardiovascular disease Cardiovascular Disease
rs964184 3618 1.42e-10 -0.10617 0.899271758881701 260405 FINNGEN_R6_I9_CHD FINNGEN NA 2022-01-24 Major coronary heart disease event cardiovascular disease Cardiovascular Disease
rs964184 3618 2.73e-16 -0.15937 0.852680808696713 244540 FINNGEN_R6_E4_HYPERCHOL FINNGEN NA 2022-01-24 Pure hypercholesterolaemia genetic, familial or congenital disease Genetic, Familial Or Congenital Disease
rs964184 3618 0.0013 -0.57926 0.560312844694654 260405 FINNGEN_R6_DRUGADVERS_SYSTEMIC_LUPUS_ERYTHEMAT FINNGEN NA 2022-01-24 Drug-induced systemic lupus erythematosus musculoskeletal or connective tissue disease Musculoskeletal Or Connective Tissue Disease
rs964184 3618 4.1e-07 -0.052497176657831 0.948857 639221 GCST011365 GCST PMID:33532862 2021-02-03 Myocardial infarction cardiovascular disease Cardiovascular Disease
rs964184 3618 0.000104 -0.19537 0.822530265548624 224432 FINNGEN_R6_I9_POSTAMI FINNGEN NA 2022-01-24 Status post-ami cardiovascular disease Cardiovascular Disease
rs964184 3618 0.00272 0.45818 1.58119359229423 225183 FINNGEN_R6_K11_PULC FINNGEN NA 2022-01-24 Peptic ulcer gastrointestinal disease Gastrointestinal Disease
rs964184 3618 5.7e-05 -0.00296991 0.997034495819995 484598 GCST90038605 GCST PMID:33959723 2021-04-08 Cardiac problem cardiovascular disease Cardiovascular Disease
rs964184 3618 4.3e-05 -0.00140084 0.998600140718356 484598 GCST90038687 GCST PMID:33959723 2021-04-08 Gout musculoskeletal or connective tissue disease Musculoskeletal Or Connective Tissue Disease
rs964184 3618 8.06e-07 -0.10265 0.902442773183959 236856 FINNGEN_R6_I9_MI_STRICT FINNGEN NA 2022-01-24 "Myocardial infarction, strict" cardiovascular disease Cardiovascular Disease
rs964184 3618 0.000423 -0.04214 0.95873554819969 260405 FINNGEN_R6_I9_HYPERTENSION FINNGEN NA 2022-01-24 Hypertensive diseases cardiovascular disease Cardiovascular Disease
rs964184 3618 7.86e-08 -0.13874 0.870454317161907 242966 FINNGEN_R6_I9_UAP FINNGEN NA 2022-01-24 Unstable angina pectoris cardiovascular disease Cardiovascular Disease
rs964184 3618 0.00456 -0.10786 0.897753273091096 256865 FINNGEN_R6_K11_DISLIVOTH FINNGEN NA 2022-01-24 Other diseases of liver gastrointestinal disease Gastrointestinal Disease
rs964184 3618 0.00117 0.38636 1.47161435663396 249104 FINNGEN_R6_F5_PERSBEHORG FINNGEN NA 2022-01-24 "Personality and behavioural disorders due to brain disease, damage and dysfunction" nervous system disease Nervous System Disease
rs964184 3618 0.000551 -0.03802 0.962693686824923 260405 FINNGEN_R6_RX_ANTIHYP FINNGEN NA 2022-01-24 Antihypertensive medication - note that there are other indications cardiovascular disease Cardiovascular Disease
rs964184 3618 5.39e-10 -0.08814 0.915632679174622 260405 FINNGEN_R6_I9_ISCHHEART FINNGEN NA 2022-01-24 Ischemic heart diseases cardiovascular disease Cardiovascular Disease
rs964184 3618 8.73e-10 -0.08647 0.917163063263884 260405 FINNGEN_R6_I9_IHD FINNGEN NA 2022-01-24 "Ischaemic heart disease, wide definition" cardiovascular disease Cardiovascular Disease
rs964184 3618 3.82e-07 -0.10157 0.903417937873144 238338 FINNGEN_R6_I9_MI FINNGEN NA 2022-01-24 Myocardial infarction cardiovascular disease Cardiovascular Disease
rs964184 3618 0.000497 -0.04167 0.959186259816277 260360 FINNGEN_R6_I9_HYPTENS FINNGEN NA 2022-01-24 Hypertension cardiovascular disease Cardiovascular Disease
rs964184 3618 3.3e-27 -0.17606 0.838567667767556 251596 FINNGEN_R6_E4_LIPOPROT FINNGEN NA 2022-01-24 Disorders of lipoprotein metabolism and other lipidaemias genetic, familial or congenital disease Genetic, Familial Or Congenital Disease
rs964184 3618 1.61e-08 -0.09938 0.905398591180841 255936 FINNGEN_R6_I9_CHD_NOREV FINNGEN NA 2022-01-24 Major coronary heart disease event excluding revascularizations cardiovascular disease Cardiovascular Disease
rs964184 3618 0.00192 0.25175 1.2862744284783 253807 FINNGEN_R6_FE_MODE FINNGEN NA 2022-01-24 "Focal epilepsy, mode (most common among epilepsy diagnosis)" nervous system disease Nervous System Disease
rs964184 3618 0.00071 -0.00147159 0.998529492257619 484598 GCST90038610 GCST PMID:33959723 2021-04-08 Myocardial infarction cardiovascular disease Cardiovascular Disease
rs964184 3618 0.0004238 -0.0405 0.960309164511413 977323 GCST009541 GCST PMID:31919418 2020-01-09 Heart failure cardiovascular disease Cardiovascular Disease
rs964184 3618 1.151e-12 -0.0561 0.945444586704345 296525 GCST005194 GCST PMID:29212778 2017-12-06 Coronary artery disease cardiovascular disease Cardiovascular Disease
rs964184 3618 8.02e-10 -0.1259596 0.881650464742704 86995 GCST000998 GCST PMID:21378990 2011-03-06 Coronary heart disease cardiovascular disease Cardiovascular Disease
rs964184 3618 1.87e-06 -0.06696 0.935232609892996 260405 FINNGEN_R6_I9_CVD_HARD FINNGEN NA 2022-01-24 Hard cardiovascular diseases cardiovascular disease Cardiovascular Disease
rs964184 3618 3.98e-05 -0.0963 0.908191517740679 245732 FINNGEN_R6_I9_HEARTFAIL_AND_CHD FINNGEN NA 2022-01-24 Heart failure and coronary heart disease cardiovascular disease Cardiovascular Disease
rs964184 3618 0.00351 0.14875 1.16038285722979 242927 FINNGEN_R6_H7_RETINOPATHYDIAB_PROLIF FINNGEN NA 2022-01-24 Proliferative diabetic retinopathy disease of visual system Disease Of Visual System
rs964184 3618 2.8e-31 -0.0149395 0.985171540678323 484598 GCST90038595 GCST PMID:33959723 2021-04-08 Cardiovascular disease cardiovascular disease Cardiovascular Disease
rs7941030 3618 0.0023 -0.0092 0.990842190516615 59056 GCST90016620 GCST PMID:33686288 2021-03-08 Schizophrenia vs autism spectrum disorder (ordinary least squares (OLS)) nervous system disease Nervous System Disease
rs7941030 3618 0.00082 0.0238704 1.02415757846712 547261 GCST005195 GCST PMID:29212778 2017-12-06 Coronary artery disease cardiovascular disease Cardiovascular Disease
rs7941030 3618 0.00039 -0.012 0.988071712861931 39451 GCST90016604 GCST PMID:33686288 2021-03-08 Bipolar disorder vs ADHD (ordinary least squares (OLS)) nervous system disease Nervous System Disease
rs7941030 3618 0.00021 -0.013 0.987084135020288 59774 GCST90016618 GCST PMID:33686288 2021-03-08 Schizophrenia vs ADHD (ordinary least squares (OLS)) nervous system disease Nervous System Disease
rs7941030 3618 0.00414 -0.0477 0.953419770108938 260405 FINNGEN_R6_J10_PLEURA FINNGEN NA 2022-01-24 Other diseases of pleura respiratory or thoracic disease Respiratory Or Thoracic Disease
rs7941030 3618 8.181e-06 0.0855352881062627 1.0893 26621 GCST001198 GCST PMID:21833088 2011-08-11 Multiple sclerosis immune system disease Immune System Disease
rs7941030 3618 0.00206 -0.12361 0.883724426210466 250498 FINNGEN_R6_M13_BONECONTINUITY FINNGEN NA 2022-01-24 Disorders of continuity of bone musculoskeletal or connective tissue disease Musculoskeletal Or Connective Tissue Disease
rs7941030 3618 0.0037 -0.0094 0.990644041894035 38733 GCST90016606 GCST PMID:33686288 2021-03-08 Bipolar disorder vs autism spectrum disorder (ordinary least squares (OLS)) nervous system disease Nervous System Disease
rs7941030 3618 0.0039 0.01 1.01005016708417 36091 GCST90016595 GCST PMID:33686288 2021-03-08 ADHD vs anorexia nervosa (ordinary least squares (OLS)) nervous system disease Nervous System Disease
rs7941030 3618 0.002557 0.0155 1.01562074805831 296525 GCST005194 GCST PMID:29212778 2017-12-06 Coronary artery disease cardiovascular disease Cardiovascular Disease
rs7941030 3618 0.00142 0.03289 1.03343685493474 228343 FINNGEN_R6_J10_CHRONTONSADEN FINNGEN NA 2022-01-24 Chronic diseases of tonsils and adenoids immune system disease Immune System Disease
rs7941030 3618 0.00417 -0.02407 0.97621737215007 260405 FINNGEN_R6_AUTOIMMUNE FINNGEN NA 2022-01-24 Autoimmune diseases immune system disease Immune System Disease
rs7941030 3618 0.00331 0.1539 1.16637424352202 133648 FINNGEN_R6_N14_VULVOVAGINFINOTH FINNGEN NA 2022-01-24 Vulvovaginal ulceration/inflammation in other diseases reproductive system or breast disease Reproductive System Or Breast Disease
rs59379014 3618 0.00246 -0.17703 0.837754651506455 257616 FINNGEN_R6_AB1_DERMATOPHYTOSIS FINNGEN NA 2022-01-24 Dermatophytosis infectious disease Infectious Disease
rs59379014 3618 0.00357 0.2748 1.31626739506151 232075 FINNGEN_R6_G6_FEMLAPOP FINNGEN NA 2022-01-24 Lesion of lateral popliteal nerve nervous system disease Nervous System Disease
rs59379014 3618 0.000239 0.744 2.10433604641548 260187 FINNGEN_R6_AB1_PNEUMOCYSTOSIS FINNGEN NA 2022-01-24 Pneumocystosis infectious disease Infectious Disease
rs59379014 3618 0.000959 0.41953 1.52124640176181 257491 FINNGEN_R6_CAMPYLOENTERITIS FINNGEN NA 2022-01-24 Campylobacter enteritis infectious disease Infectious Disease
rs59379014 3618 0.00394 0.05808 1.05979977630112 219900 FINNGEN_R6_M13_SHOULDER FINNGEN NA 2022-01-24 Shoulder lesions musculoskeletal or connective tissue disease Musculoskeletal Or Connective Tissue Disease
rs59379014 3618 0.000265 0.46726 1.59561620970437 194724 FINNGEN_R6_M13_SPONDYLOPATHYNAS FINNGEN NA 2022-01-24 Other specified/unspecified spondylopathies musculoskeletal or connective tissue disease Musculoskeletal Or Connective Tissue Disease
rs59379014 3618 0.00365768179312446 0.130066938198862 1.13890461699686 17685 GCST90000529 GCST PMID:33830302 2021-04-08 Type 1 diabetes pancreas disease Pancreas Disease
rs59379014 3618 0.0036 -0.00220704 0.997795393722011 484598 GCST90038679 GCST PMID:33959723 2021-04-08 Dermatologic disease integumentary system disease Integumentary System Disease
rs59379014 3618 0.00238 0.05581 1.05739675926513 260405 FINNGEN_R6_I9_ISCHHEART FINNGEN NA 2022-01-24 Ischemic heart diseases cardiovascular disease Cardiovascular Disease
rs59379014 3618 0.00119 0.05913 1.06091315048539 260405 FINNGEN_R6_I9_IHD FINNGEN NA 2022-01-24 "Ischaemic heart disease, wide definition" cardiovascular disease Cardiovascular Disease
rs59379014 3618 0.00258 0.06324 1.06528247634795 251596 FINNGEN_R6_E4_LIPOPROT FINNGEN NA 2022-01-24 Disorders of lipoprotein metabolism and other lipidaemias genetic, familial or congenital disease Genetic, Familial Or Congenital Disease
rs59379014 3618 0.0047 -0.00112289 0.99887774020507 484598 GCST90038681 GCST PMID:33959723 2021-04-08 Psoriasis integumentary system disease Integumentary System Disease
rs59379014 3618 0.001384805 0.1629473 1.17697466148938 15283 GCST003566 GCST PMID:27386562 2016-06-17 Multiple sclerosis immune system disease Immune System Disease
rs59379014 3618 0.0013 0.0420059 1.04290063184634 547261 GCST005195 GCST PMID:29212778 2017-12-06 Coronary artery disease cardiovascular disease Cardiovascular Disease
rs59379014 3618 7.015e-06 0.0475 1.04864620112129 296525 GCST005194 GCST PMID:29212778 2017-12-06 Coronary artery disease cardiovascular disease Cardiovascular Disease
rs59379014 3618 0.00492 0.08529 1.08903284043272 245732 FINNGEN_R6_I9_HEARTFAIL_AND_CHD FINNGEN NA 2022-01-24 Heart failure and coronary heart disease cardiovascular disease Cardiovascular Disease
rs59379014 3618 0.0045 0.00470177 1.00471284066434 484598 GCST90038595 GCST PMID:33959723 2021-04-08 Cardiovascular disease cardiovascular disease Cardiovascular Disease
rs59379014 3618 0.001013 -0.0497 0.951514836137669 659316 GCST006867 GCST PMID:30054458 2018-07-27 Type 2 diabetes pancreas disease Pancreas Disease
rs60309576 3618 0.00416 0.03641 1.03708096253082 260405 FINNGEN_R6_G6_SLEEPAPNO_INCLAVO FINNGEN NA 2022-01-24 "Sleep apnoea, including avohilmo" respiratory or thoracic disease Respiratory Or Thoracic Disease
rs60309576 3618 0.001 0.03962 1.04041534123522 257917 FINNGEN_R6_SLEEP FINNGEN NA 2022-01-24 Sleep disorders (combined) nervous system disease Nervous System Disease
rs60309576 3618 0.00478 -0.34235 0.710099626341281 241534 FINNGEN_R6_H7_LAGOPHTALMOS FINNGEN NA 2022-01-24 Lagophthalmos disease of visual system Disease Of Visual System
rs60309576 3618 0.00349 -0.0404 0.96040520022957 241051 FINNGEN_R6_K11_REFLUX FINNGEN NA 2022-01-24 Gastro-oesophageal reflux disease gastrointestinal disease Gastrointestinal Disease
rs60309576 3618 0.0043 -0.25692 0.773430085697395 258360 FINNGEN_R6_Z21_CARRIER_INFECTIOUS_DISEA FINNGEN NA 2022-01-24 Carrier of infectious disease infectious disease Infectious Disease
rs60309576 3618 0.002413 0.064989 1.06714728569949 908494 GCST010777 GCST PMID:32404885 2020-05-13 COVID-19 (hospitalized vs population) RELEASE 4 infectious disease Infectious Disease
rs60309576 3618 0.00312 0.03823 1.03897016853861 259404 FINNGEN_R6_G6_SLEEPAPNO FINNGEN NA 2022-01-24 Sleep apnoea respiratory or thoracic disease Respiratory Or Thoracic Disease
rs60309576 3618 0.0002716 0.075368 1.0782808852468 1299010 GCST010776 GCST PMID:32404885 2020-05-13 COVID-19 (RELEASE 4) infectious disease Infectious Disease
rs60309576 3618 0.00237 -0.33258 0.717071300865227 143369 FINNGEN_R6_F5_MENTPUER FINNGEN NA 2022-01-24 Mental and behauvioural disorders associated with the puerperium pregnancy or perinatal disease Pregnancy Or Perinatal Disease
rs60309576 3618 0.00257 -0.32977 0.719089104907606 147061 FINNGEN_R6_KRA_PSY_PUERPER FINNGEN NA 2022-01-24 "Mental and behabioural disorders of puerperum, not classified elsewhere" pregnancy or perinatal disease Pregnancy Or Perinatal Disease
rs60309576 3618 0.0036 0.022 1.02224378447044 12924 GCST90016611 GCST PMID:33686288 2021-03-08 Crohn's disease vs ulcerative colitis (ordinary least squares (OLS)) gastrointestinal disease Gastrointestinal Disease
rs60309576 3618 0.00136 0.39009 1.47711372813604 231480 FINNGEN_R6_G6_TARSTUN FINNGEN NA 2022-01-24 Tarsal tunnel syndrome nervous system disease Nervous System Disease
rs60309576 3618 0.00397 0.42018 1.5222355333559 246728 FINNGEN_R6_L12_NECROLIPOIDIC FINNGEN NA 2022-01-24 "Necrobiosis lipoidica, not elsewhere classified" integumentary system disease Integumentary System Disease
rs60309576 3618 1.32e-05 0.57818 1.78279079704923 233549 FINNGEN_R6_H8_POSTOP FINNGEN NA 2022-01-24 "Postprocedural disorders of ear and mastoid process, not elsewhere classified" disease of ear Disease Of Ear
rs60309576 3618 0.00381 -0.09639 0.908109784182147 260405 FINNGEN_R6_Z21_PERSONS_W_POTEN_HEALTH_HAZARDS_RELATED_COMMUNICAB_DISEA FINNGEN NA 2022-01-24 Persons with potential health hazards related to communicable diseases infectious disease Infectious Disease
rs76895963 3618 7.54e-14 -0.15293 0.858189792994387 260405 FINNGEN_R6_E4_ENDONUTRMET FINNGEN NA 2022-01-24 "Endocrine, nutritional and metabolic diseases" endocrine system disease Endocrine System Disease
rs76895963 3618 9.54e-10 -0.33372 0.71625430535816 199410 FINNGEN_R6_DM_SEVERAL_COMPLICATIONS FINNGEN NA 2022-01-24 "Diabetes, several complications" pancreas disease Pancreas Disease
rs76895963 3618 0.00473 -0.07911 0.923938285643634 147061 FINNGEN_R6_O15_COMPLIC_LAB_DELIV FINNGEN NA 2022-01-24 Complications of labour and delivery pregnancy or perinatal disease Pregnancy Or Perinatal Disease
rs76895963 3618 0.00303 0.23966 1.27081699908017 219799 FINNGEN_R6_J10_PHARYNGITIS FINNGEN NA 2022-01-24 Acute pharyngitis respiratory or thoracic disease Respiratory Or Thoracic Disease
rs76895963 3618 0.0037 3.68051453778231 39.6667988893296 426795 GCST006980 GCST PMID:30598549 2018-12-31 Fractures musculoskeletal or connective tissue disease Musculoskeletal Or Connective Tissue Disease
rs76895963 3618 9.7e-09 -0.0181962 0.981968351266385 484598 GCST90038604 GCST PMID:33959723 2021-04-08 Hypertension cardiovascular disease Cardiovascular Disease
rs76895963 3618 2.275e-10 -0.5427 0.581176954299544 70127 GCST005413 GCST PMID:29358691 2018-01-22 Type 2 diabetes pancreas disease Pancreas Disease
rs76895963 3618 0.00216 0.07288 1.07560145699522 260405 FINNGEN_R6_J10_UPPERINFEC FINNGEN NA 2022-01-24 Acute upper respiratory infections infectious disease Infectious Disease
rs76895963 3618 0.00398 0.11796 1.12519910250307 211357 FINNGEN_R6_J10_VOCALLARYNX FINNGEN NA 2022-01-24 "Diseases of vocal cords and larynx+other diseases of upper respiratory tract, no elsewhere classified" respiratory or thoracic disease Respiratory Or Thoracic Disease
rs76895963 3618 0.00159 0.14166 1.15218483908788 260405 FINNGEN_R6_E4_ENDOGLAND FINNGEN NA 2022-01-24 Disorders of other endocrine glands endocrine system disease Endocrine System Disease
rs76895963 3618 0.000549 0.18155 1.19907448893534 248068 FINNGEN_R6_ST19_FRACT_SHOUL_UPPER_ARM FINNGEN NA 2022-01-24 Fracture of shoulder and upper arm musculoskeletal or connective tissue disease Musculoskeletal Or Connective Tissue Disease
rs76895963 3618 0.00221 -0.19505 0.822793517351642 120933 FINNGEN_R6_O15_POSTPART_HEAMORRH FINNGEN NA 2022-01-24 Postpartum haemorrhage pregnancy or perinatal disease Pregnancy Or Perinatal Disease
rs76895963 3618 0.000427 -0.38187 0.68258378332964 216726 FINNGEN_R6_E4_DMNASNOCOMP FINNGEN NA 2022-01-24 Unspecified diabetes without complications pancreas disease Pancreas Disease
rs76895963 3618 0.0043 0.00360165 1.00360814373507 484598 GCST90038607 GCST PMID:33959723 2021-04-08 Venous thromboembolism cardiovascular disease Cardiovascular Disease
rs76895963 3618 0.00361 -0.10272 0.902379604400769 224461 FINNGEN_R6_DM_RETINOPATHY_EXMORE FINNGEN NA 2022-01-24 Diabetic retinopathy (more control exclusions) disease of visual system Disease Of Visual System
rs76895963 3618 0.00466 0.09815 1.10312824193523 252722 FINNGEN_R6_H8_HL_SEN_NAS FINNGEN NA 2022-01-24 Sensorineural hearing loss nervous system disease Nervous System Disease
rs76895963 3618 0.0018 0.12849 1.13711005013386 246915 FINNGEN_R6_AB1_ERYSIPELAS FINNGEN NA 2022-01-24 Erysipelas infectious disease Infectious Disease
rs76895963 3618 0.00274 0.16414 1.17837927664387 242769 FINNGEN_R6_ATOPIC_STRICT_REIMB FINNGEN NA 2022-01-24 "Atopic dermatitis, strict definition with reimbursement" integumentary system disease Integumentary System Disease
rs76895963 3618 6.15e-06 -0.24426 0.783283953957541 138100 FINNGEN_R6_O15_PREG_DM FINNGEN NA 2022-01-24 Diabetes mellitus in pregnancy pregnancy or perinatal disease Pregnancy Or Perinatal Disease
rs76895963 3618 0.000267 0.25985 1.29673556174251 226071 FINNGEN_R6_E4_GOITREMULTINOD FINNGEN NA 2022-01-24 Nontoxic multinodular goitre endocrine system disease Endocrine System Disease
rs76895963 3618 2.8e-37 -0.0213571 0.978869347904983 484598 GCST90038633 GCST PMID:33959723 2021-04-08 Diabetes pancreas disease Pancreas Disease
rs76895963 3618 0.000784 0.14589 1.15706890347089 186533 FINNGEN_R6_M13_ARTHTROSIS_COX FINNGEN NA 2022-01-24 "Coxarthrosis," musculoskeletal or connective tissue disease Musculoskeletal Or Connective Tissue Disease
rs76895963 3618 3.53e-65 -0.47695 0.620673562195718 260405 FINNGEN_R6_DIABETES_FG FINNGEN NA 2022-01-24 "Diabetes, varying definitions" pancreas disease Pancreas Disease
rs76895963 3618 3.12e-05 -0.27529 0.759351879246154 219937 FINNGEN_R6_E4_DMNAS FINNGEN NA 2022-01-24 Unspecified diabetes pancreas disease Pancreas Disease
rs76895963 3618 0.000258 0.2239 1.25094591858157 260405 FINNGEN_R6_M13_EARLY_LUMBAR_PROLAPSE FINNGEN NA 2022-01-24 "Early lumbar disc prolapse, operated" musculoskeletal or connective tissue disease Musculoskeletal Or Connective Tissue Disease
rs76895963 3618 0.000727 -0.22167 0.801179710019529 195703 FINNGEN_R6_DM_HYPOGLYC FINNGEN NA 2022-01-24 Diabetic hypoglycemia pancreas disease Pancreas Disease
rs76895963 3618 3.65e-05 -0.28842 0.749446758490016 217292 FINNGEN_R6_DM_NEPHROPATHY_EXMORE FINNGEN NA 2022-01-24 Diabetic nephropathy (more control exclusions) urinary system disease Urinary System Disease
rs76895963 3618 0.000717 -0.23892 0.787477878083073 253692 FINNGEN_R6_DM_NEPHROPATHY FINNGEN NA 2022-01-24 Diabetic nephropathy urinary system disease Urinary System Disease
rs76895963 3618 1.5e-05 -0.47214 0.623666193538443 216765 FINNGEN_R6_E4_DM2REN FINNGEN NA 2022-01-24 Type 2 diabetes with renal complications urinary system disease Urinary System Disease
rs76895963 3618 1.307e-07 0.1564 1.16929382708967 1030836 GCST006414 GCST PMID:30061737 2018-07-30 Atrial fibrillation cardiovascular disease Cardiovascular Disease
rs76895963 3618 2.3e-13 -0.0172177 0.982929677550281 484598 GCST90038599 GCST PMID:33959723 2021-04-08 Diabetes or endocrine disease pancreas disease Pancreas Disease
rs76895963 3618 0.00075 0.00394591 1.00395370535274 484598 GCST90038652 GCST PMID:33959723 2021-04-08 Bone disorder musculoskeletal or connective tissue disease Musculoskeletal Or Connective Tissue Disease
rs76895963 3618 2.87e-56 -0.48964 0.612846979389277 249793 FINNGEN_R6_KELA_DIAB_INSUL_EXMORE FINNGEN NA 2022-01-24 "Diabetes, insuline treatment (Kela reimbursement) (more control exclusions)" pancreas disease Pancreas Disease
rs76895963 3618 0.00266 0.09443 1.09903222818433 130508 FINNGEN_R6_O15_ABORT_MEDICAL FINNGEN NA 2022-01-24 Medical abortion reproductive system or breast disease Reproductive System Or Breast Disease
rs76895963 3618 1.59e-62 -0.49201 0.61139625183932 249334 FINNGEN_R6_DM_OTHER_WIDE FINNGEN NA 2022-01-24 "Other diabetes, wide definition" pancreas disease Pancreas Disease
rs76895963 3618 0.00292 0.12286 1.13072610821071 256622 FINNGEN_R6_ST19_FRACT_FOREA FINNGEN NA 2022-01-24 Fracture of forearm musculoskeletal or connective tissue disease Musculoskeletal Or Connective Tissue Disease
rs76895963 3618 0.000106 0.27409 1.31533317689771 253099 FINNGEN_R6_M13_OSTEOPOROSIS FINNGEN NA 2022-01-24 Osteoporosis musculoskeletal or connective tissue disease Musculoskeletal Or Connective Tissue Disease
rs76895963 3618 0.00438 0.25611 1.29189482855517 243522 FINNGEN_R6_H7_RETINALDETACHBREAK FINNGEN NA 2022-01-24 Retinal detachment with retinal break disease of visual system Disease Of Visual System
rs76895963 3618 0.00438 -0.26106 0.77023470414638 247178 FINNGEN_R6_H8_OTIMEDNAS FINNGEN NA 2022-01-24 "Otitis media, unspecified" disease of ear Disease Of Ear
rs76895963 3618 0.000313 0.59973 1.82162689472466 251670 FINNGEN_R6_E4_HYPERPRO FINNGEN NA 2022-01-24 Hyperprolactinaemia endocrine system disease Endocrine System Disease
rs76895963 3618 1.1e-13 -0.00480192 0.995209590785848 484598 GCST90038634 GCST PMID:33959723 2021-04-08 Type 2 diabetes pancreas disease Pancreas Disease
rs76895963 3618 0.00128 0.12581 1.13406667514355 164491 FINNGEN_R6_I9_AF FINNGEN NA 2022-01-24 Atrial fibrillation and flutter cardiovascular disease Cardiovascular Disease
rs76895963 3618 0.00161 0.12449 1.13257069469667 230312 FINNGEN_R6_J10_SINUSITIS FINNGEN NA 2022-01-24 Acute sinusitis respiratory or thoracic disease Respiratory Or Thoracic Disease
rs76895963 3618 0.00246 0.13229 1.14143928866807 260405 FINNGEN_R6_M13_ARTHTROSIS_COX_PRIM_ICD10 FINNGEN NA 2022-01-24 "Coxarthrosis, primary" musculoskeletal or connective tissue disease Musculoskeletal Or Connective Tissue Disease
rs76895963 3618 3.74e-08 -0.29869 0.741789328487547 147061 FINNGEN_R6_GEST_DIABETES FINNGEN NA 2022-01-24 Gestational diabetes (for exclusion) pregnancy or perinatal disease Pregnancy Or Perinatal Disease
rs76895963 3618 0.00172 0.1756 1.19196117880954 260078 FINNGEN_R6_ATOPIC_STRICT FINNGEN NA 2022-01-24 "Atopic  dermatitis, strict definition" integumentary system disease Integumentary System Disease
rs76895963 3618 0.00383 0.21333 1.23779305556152 248565 FINNGEN_R6_I9_AORTANEUR FINNGEN NA 2022-01-24 Aortic aneurysm cardiovascular disease Cardiovascular Disease
rs76895963 3618 0.000862 0.22602 1.25360073704221 255120 FINNGEN_R6_E4_PARATHYRO FINNGEN NA 2022-01-24 Disorders of parathyroid gland endocrine system disease Endocrine System Disease
rs76895963 3618 0.00149 -0.21314 0.808043003276839 177725 FINNGEN_R6_M13_PATELLAOTH FINNGEN NA 2022-01-24 Other disorders of patella musculoskeletal or connective tissue disease Musculoskeletal Or Connective Tissue Disease
rs76895963 3618 0.00421 -0.5068 0.602420242483961 133447 FINNGEN_R6_N14_BARTHOOTHNAS FINNGEN NA 2022-01-24 Other and unspecified disease of Bartholin gland reproductive system or breast disease Reproductive System Or Breast Disease
rs76895963 3618 2.06e-63 -0.47401 0.622501027526286 260405 FINNGEN_R6_E4_DIABETES FINNGEN NA 2022-01-24 Diabetes mellitus pancreas disease Pancreas Disease
rs76895963 3618 3.26e-05 -0.15348 0.857717918385653 147061 FINNGEN_R6_O15_PREG_OTHER_MAT_DISORD FINNGEN NA 2022-01-24 Other maternal disorders predominantly related to pregnancy pregnancy or perinatal disease Pregnancy Or Perinatal Disease
rs76895963 3618 0.000198 -0.12899 0.878982755329187 251596 FINNGEN_R6_E4_LIPOPROT FINNGEN NA 2022-01-24 Disorders of lipoprotein metabolism and other lipidaemias genetic, familial or congenital disease Genetic, Familial Or Congenital Disease
rs76895963 3618 0.00144 0.13618 1.14588813489687 216916 FINNGEN_R6_COX_ARTHROSIS FINNGEN NA 2022-01-24 Coxarthrosis [arthrosis of hip](FG) musculoskeletal or connective tissue disease Musculoskeletal Or Connective Tissue Disease
rs76895963 3618 0.00365 0.15786 1.1710022429173 205727 FINNGEN_R6_J10_CHRONRHINITIS FINNGEN NA 2022-01-24 "Chronic rhinitsi, nasopharyngitis and pharyngitis" respiratory or thoracic disease Respiratory Or Thoracic Disease
rs76895963 3618 1.2e-09 -0.0209642 0.979254021235902 484598 GCST90038595 GCST PMID:33959723 2021-04-08 Cardiovascular disease cardiovascular disease Cardiovascular Disease
rs76895963 3618 3.9e-05 0.0040813 1.00408963984679 484598 GCST90038656 GCST PMID:33959723 2021-04-08 Osteoporosis musculoskeletal or connective tissue disease Musculoskeletal Or Connective Tissue Disease
rs76895963 3618 0.00188 0.0568 1.05844410040513 260405 FINNGEN_R6_J10_RESPIRATORY FINNGEN NA 2022-01-24 Diseases of the respiratory system respiratory or thoracic disease Respiratory Or Thoracic Disease
rs76895963 3618 0.000194 0.52354 1.687992579275 251952 FINNGEN_R6_E4_HYPERPIT FINNGEN NA 2022-01-24 Hyperfunction of pituitary gland endocrine system disease Endocrine System Disease
rs73047887 3618 0.000855 -0.07681 0.926065789392051 260405 FINNGEN_R6_G6_XTRAPYR FINNGEN NA 2022-01-24 Extrapyramidal and movement disorders nervous system disease Nervous System Disease
rs73047887 3618 0.000969 -0.33677 0.714073057820234 131553 FINNGEN_R6_MND FINNGEN NA 2022-01-24 Motor neuron disease (with DMD) nervous system disease Nervous System Disease
rs73047887 3618 0.00168 0.12627 1.13458846581677 175268 FINNGEN_R6_M13_REACTARTH FINNGEN NA 2022-01-24 Reactive arthropathies musculoskeletal or connective tissue disease Musculoskeletal Or Connective Tissue Disease
rs73047887 3618 0.00204 -0.10055 0.904339894287612 219799 FINNGEN_R6_J10_PHARYNGITIS FINNGEN NA 2022-01-24 Acute pharyngitis respiratory or thoracic disease Respiratory Or Thoracic Disease
rs73047887 3618 0.000607 0.13637 1.14610587432709 255257 FINNGEN_R6_M13_POLYMYALGIA FINNGEN NA 2022-01-24 Polymyalgia rheumatica musculoskeletal or connective tissue disease Musculoskeletal Or Connective Tissue Disease
rs73047887 3618 0.00327 -0.03363 0.966929202264203 260405 FINNGEN_R6_I9_DISVEINLYMPH FINNGEN NA 2022-01-24 "Diseases of veins, lymphatic vessels and lymph nodes, not elsewhere classified" cardiovascular disease Cardiovascular Disease
rs73047887 3618 0.0018 0.04494 1.04596510011993 224461 FINNGEN_R6_DM_RETINOPATHY_EXMORE FINNGEN NA 2022-01-24 Diabetic retinopathy (more control exclusions) disease of visual system Disease Of Visual System
rs73047887 3618 0.000703 0.0724 1.07508529218533 138100 FINNGEN_R6_O15_PREG_DM FINNGEN NA 2022-01-24 Diabetes mellitus in pregnancy pregnancy or perinatal disease Pregnancy Or Perinatal Disease
rs73047887 3618 0.00168 0.19325 1.21318605212325 221228 FINNGEN_R6_J10_SIMPLBRONCH FINNGEN NA 2022-01-24 Simple and mucoplurulent chronic bronchitis respiratory or thoracic disease Respiratory Or Thoracic Disease
rs73047887 3618 0.00159 0.25023 1.28432077649866 215619 FINNGEN_R6_E4_DM1PERIPH FINNGEN NA 2022-01-24 Type 1 diabetes with peripheral circulatory complications cardiovascular disease Cardiovascular Disease
rs73047887 3618 1.11e-07 0.05686 1.05850760895639 260405 FINNGEN_R6_DIABETES_FG FINNGEN NA 2022-01-24 "Diabetes, varying definitions" pancreas disease Pancreas Disease
rs73047887 3618 0.000412 0.09402 1.09858171733181 219937 FINNGEN_R6_E4_DMNAS FINNGEN NA 2022-01-24 Unspecified diabetes pancreas disease Pancreas Disease
rs73047887 3618 6.7e-05 0.00279632 1.00280023334958 484598 GCST90038599 GCST PMID:33959723 2021-04-08 Diabetes or endocrine disease pancreas disease Pancreas Disease
rs73047887 3618 0.00018 0.00347467 1.00348071366369 484598 GCST90038604 GCST PMID:33959723 2021-04-08 Hypertension cardiovascular disease Cardiovascular Disease
rs73047887 3618 0.00038 0.00174658 1.00174810615924 484598 GCST90038633 GCST PMID:33959723 2021-04-08 Diabetes pancreas disease Pancreas Disease
rs73047887 3618 1.94e-06 0.05629 1.05790443154118 249793 FINNGEN_R6_KELA_DIAB_INSUL_EXMORE FINNGEN NA 2022-01-24 "Diabetes, insuline treatment (Kela reimbursement) (more control exclusions)" pancreas disease Pancreas Disease
rs73047887 3618 1.62e-06 0.0541 1.05559015589289 249334 FINNGEN_R6_DM_OTHER_WIDE FINNGEN NA 2022-01-24 "Other diabetes, wide definition" pancreas disease Pancreas Disease
rs73047887 3618 0.00477 0.13027 1.13913590850215 205185 FINNGEN_R6_RHEUMA_ARHTROPAT_REACTIVE FINNGEN NA 2022-01-24 "Reactive arthropathies, FINNGEN" musculoskeletal or connective tissue disease Musculoskeletal Or Connective Tissue Disease
rs73047887 3618 0.0023 0.024351 1.02464990689638 547261 GCST005195 GCST PMID:29212778 2017-12-06 Coronary artery disease cardiovascular disease Cardiovascular Disease
rs73047887 3618 2.42e-07 0.05573 1.05731217090797 260405 FINNGEN_R6_E4_DIABETES FINNGEN NA 2022-01-24 Diabetes mellitus pancreas disease Pancreas Disease
rs73047887 3618 0.00184 0.04573 1.04679173902841 147061 FINNGEN_R6_O15_PREG_OTHER_MAT_DISORD FINNGEN NA 2022-01-24 Other maternal disorders predominantly related to pregnancy pregnancy or perinatal disease Pregnancy Or Perinatal Disease
rs73047887 3618 0.00438 -0.11662 0.889923299773001 251072 FINNGEN_R6_H8_MENIERE FINNGEN NA 2022-01-24 Meniere disease disease of ear Disease Of Ear
rs73047887 3618 0.00472 0.17099 1.18647888417355 224370 FINNGEN_R6_J10_PNEUMOPNEUMO FINNGEN NA 2022-01-24 Pneumonia due to Streptococcus pneumoniae infectious disease Infectious Disease
rs73047887 3618 0.00478 -0.05133 0.949965130308134 218576 FINNGEN_R6_G6_HEADACHE FINNGEN NA 2022-01-24 Other headache syndromes nervous system disease Nervous System Disease
rs73047887 3618 0.00235 0.051133 1.05246286153569 520580 GCST90014023 GCST PMID:34012112 2021-05-19 Type 1 diabetes pancreas disease Pancreas Disease
rs73047887 3618 0.000997 0.16321 1.17728389334878 260210 FINNGEN_R6_REAC_ARTHRO_NOS FINNGEN NA 2022-01-24 Other/unspecified reactive arthropathies musculoskeletal or connective tissue disease Musculoskeletal Or Connective Tissue Disease
rs73047887 3618 0.00148 -0.3345 0.715695844827902 131536 FINNGEN_R6_G6_ALS FINNGEN NA 2022-01-24 Motor neuron disease nervous system disease Nervous System Disease
rs12824533 3618 0.00214 0.02667 1.0270288273226 260405 FINNGEN_R6_I9_HYPERTENSION FINNGEN NA 2022-01-24 Hypertensive diseases cardiovascular disease Cardiovascular Disease
rs12824533 3618 0.000694 0.03786 1.03858582068499 255750 FINNGEN_R6_CHOLELITH_BROAD FINNGEN NA 2022-01-24 "Cholelithiasis, broad definition with cholecystitis" gastrointestinal disease Gastrointestinal Disease
rs12824533 3618 0.00123 0.03668 1.0373610121957 254733 FINNGEN_R6_K11_CHOLELITH FINNGEN NA 2022-01-24 Cholelithiasis gastrointestinal disease Gastrointestinal Disease
rs12824533 3618 0.00261 -0.05439 0.947062680023108 112979 FINNGEN_R6_O15_CONCEPT_ABNORM FINNGEN NA 2022-01-24 Other abnormal products of conception pregnancy or perinatal disease Pregnancy Or Perinatal Disease
rs12824533 3618 0.00115 0.17805 1.19488506399442 258823 FINNGEN_R6_H7_EYEADNEXOTH FINNGEN NA 2022-01-24 Other specified and unspecified disorders of eye and adnexa disease of visual system Disease Of Visual System
rs12824533 3618 0.00453 0.17426 1.19036502049484 236727 FINNGEN_R6_L12_LICHENSIMPLEX FINNGEN NA 2022-01-24 Lichen simplex chronicus integumentary system disease Integumentary System Disease
rs12824533 3618 0.003 0.000545849 1.00054599800268 484598 GCST90038636 GCST PMID:33959723 2021-04-08 Hyperthyroidism or thyrotoxicosis endocrine system disease Endocrine System Disease
rs12824533 3618 0.0028 0.03033 1.03079464006414 260405 FINNGEN_R6_K11_GALLBILPANC FINNGEN NA 2022-01-24 "Disorders of gallbladder, biliary tract and pancreas" pancreas disease Pancreas Disease
rs12824533 3618 0.00196 0.02693 1.02729588953429 260360 FINNGEN_R6_I9_HYPTENS FINNGEN NA 2022-01-24 Hypertension cardiovascular disease Cardiovascular Disease
rs12824533 3618 9.55e-05 -0.24855 0.779930863317037 198253 FINNGEN_R6_M13_MUSCLEDISNAS FINNGEN NA 2022-01-24 Other specified disorders of muscle musculoskeletal or connective tissue disease Musculoskeletal Or Connective Tissue Disease
rs12824533 3618 0.0006059 0.0678 1.07015125682296 413304 GCST006910 GCST PMID:29531354 2018-03-12 Ischemic stroke (cardioembolic) cardiovascular disease Cardiovascular Disease
rs11045171 3618 0.000789 -0.03069 0.969776157091795 260405 FINNGEN_R6_KRA_PSY_ANYMENTAL FINNGEN NA 2022-01-24 Any mental disorder nervous system disease Nervous System Disease
rs11045171 3618 0.00250726362477712 -0.0884804555573172 0.915321 49164 GCST009981 GCST PMID:31969693 2020-01-23 Major depressive disorder in trauma-unexposed individuals nervous system disease Nervous System Disease
rs11045171 3618 0.00311 0.08967 1.09381326576282 237769 FINNGEN_R6_AB1_BACT_INTEST_OTH FINNGEN NA 2022-01-24 Other bacterial intestinal infections infectious disease Infectious Disease
rs11045171 3618 0.000231 -0.1699 0.843749187296508 254115 FINNGEN_R6_L12_URTICA_ALLERG FINNGEN NA 2022-01-24 Allergic urticaria integumentary system disease Integumentary System Disease
rs11045171 3618 0.00226 0.06143 1.06335605899939 151077 FINNGEN_R6_I9_AF_REIMB FINNGEN NA 2022-01-24 Atrial fibrillation and flutter with reimbursement cardiovascular disease Cardiovascular Disease
rs11045171 3618 0.0034 -0.06296 0.938981032179246 145101 FINNGEN_R6_Z21_SPECIAL_SCREEN_EXAM_INFECTIOUS_PARASITIC_DISEA FINNGEN NA 2022-01-24 Special screening examination for infectious and parasitic diseases infectious disease Infectious Disease
rs11045171 3618 0.000373 0.53805 1.71266390924202 222109 FINNGEN_R6_E4_HYTHYSUBS FINNGEN NA 2022-01-24 Hypothyroidism due to medicaments and other exogenous substances endocrine system disease Endocrine System Disease
rs11045171 3618 0.00323 0.10173 1.10708451855106 258569 FINNGEN_R6_GOUT_NOS FINNGEN NA 2022-01-24 "Gout, unspecified" musculoskeletal or connective tissue disease Musculoskeletal Or Connective Tissue Disease
rs11045171 3618 0.000349 -0.17729 0.837536863610717 142833 FINNGEN_R6_O15_PUERP_INFECT_OTHER FINNGEN NA 2022-01-24 Other puerperal infections infectious disease Infectious Disease
rs11045171 3618 0.00271 0.12344 1.13138211957838 258860 FINNGEN_R6_C_DIFFICILE_ENTEROCOLITIS FINNGEN NA 2022-01-24 Enterocolitis due to Clostridium difficile infectious disease Infectious Disease
rs11045171 3618 0.00203 0.26782 1.30711183870749 241604 FINNGEN_R6_I9_OTHINTRACRA FINNGEN NA 2022-01-24 Other intracranial haemorrhages cardiovascular disease Cardiovascular Disease
rs11045171 3618 0.00188 -0.44241 0.642486162120719 260405 FINNGEN_R6_P16_FET_NEWB_MATERN_FACTO_COMPLICATIO_PREGNAC_LABOUR_DELIV FINNGEN NA 2022-01-24 "Fetus and newborn affected by maternal factors and by complications of pregnancy, labour and delivery" pregnancy or perinatal disease Pregnancy Or Perinatal Disease
rs11045171 3618 0.001509 -0.0632 0.938755703772013 70127 GCST005413 GCST PMID:29358691 2018-01-22 Type 2 diabetes pancreas disease Pancreas Disease
rs11045171 3618 0.00306 0.12337 1.13130292560183 235196 FINNGEN_R6_H8_HL_IDIOP FINNGEN NA 2022-01-24 Sudden idiopathic hearing loss nervous system disease Nervous System Disease
rs73079476 3618 0.00286 -0.03694 0.963733957651826 260405 FINNGEN_R6_H7_LENS FINNGEN NA 2022-01-24 Disorders of lens disease of visual system Disease Of Visual System
rs73079476 3618 0.000915 -0.03487 0.965730953121399 260405 FINNGEN_R6_I9_HYPERTENSION FINNGEN NA 2022-01-24 Hypertensive diseases cardiovascular disease Cardiovascular Disease
rs73079476 3618 2.53e-05 -0.08966 0.91424197470543 147944 FINNGEN_R6_FG_DOAAC FINNGEN NA 2022-01-24 "Diseases of arteries, arterioles and capillaries (FINNGEN)" cardiovascular disease Cardiovascular Disease
rs73079476 3618 0.00374 -0.15365 0.857572118732849 204701 FINNGEN_R6_AUTOIMMUNE_HYPERTHYROIDISM FINNGEN NA 2022-01-24 Autoimmune hyperthyroidism endocrine system disease Endocrine System Disease
rs73079476 3618 0.00358 -0.16112 0.851189922187676 250169 FINNGEN_R6_M13_OSTEOMYELITIS FINNGEN NA 2022-01-24 Osteomyelitis infectious disease Infectious Disease
rs73079476 3618 0.00112 -0.07086 0.931592305921243 199410 FINNGEN_R6_DM_SEVERAL_COMPLICATIONS FINNGEN NA 2022-01-24 "Diabetes, several complications" pancreas disease Pancreas Disease
rs73079476 3618 0.00151 -0.12822 0.879659832692122 163040 FINNGEN_R6_ST19_TRAUMAT_SUBDU_HAEMORRHAGE FINNGEN NA 2022-01-24 Traumatic subdural haemorrhage cardiovascular disease Cardiovascular Disease
rs73079476 3618 0.00325 0.0919 1.09625519108025 219326 FINNGEN_R6_K11_OTHILEUS FINNGEN NA 2022-01-24 "Other or unspecified ileus, impaction or obstruction" gastrointestinal disease Gastrointestinal Disease
rs73079476 3618 0.00459 -0.04015 0.960645331544791 213627 FINNGEN_R6_C_STROKE FINNGEN NA 2022-01-24 STROKE cardiovascular disease Cardiovascular Disease
rs73079476 3618 0.00114 -0.05553 0.945983643735426 244540 FINNGEN_R6_E4_HYPERCHOL FINNGEN NA 2022-01-24 Pure hypercholesterolaemia genetic, familial or congenital disease Genetic, Familial Or Congenital Disease
rs73079476 3618 0.000871 0.33785 1.4019301981031 110740 FINNGEN_R6_E4_TESTICHYPO FINNGEN NA 2022-01-24 Testicular hypofunction reproductive system or breast disease Reproductive System Or Breast Disease
rs73079476 3618 0.00175 -0.52315 0.592650754714551 248846 FINNGEN_R6_H7_BULLKERATOPATHY FINNGEN NA 2022-01-24 Bullous keratopathy integumentary system disease Integumentary System Disease
rs73079476 3618 0.000762 -0.03545 0.965170991573135 260360 FINNGEN_R6_I9_HYPTENS FINNGEN NA 2022-01-24 Hypertension cardiovascular disease Cardiovascular Disease
rs73079476 3618 0.0014 -0.05802 0.943631074626578 195346 FINNGEN_R6_I9_NONRHEVALV FINNGEN NA 2022-01-24 Non-rheumatic valve diseases cardiovascular disease Cardiovascular Disease
rs73079476 3618 0.000388 -0.07605 0.926769866907555 253298 FINNGEN_R6_I9_ATHSCLE FINNGEN NA 2022-01-24 "Atherosclerosis, excluding cerebral, coronary and PAD" cardiovascular disease Cardiovascular Disease
rs73079476 3618 0.000698 -0.06948 0.932878790773797 253928 FINNGEN_R6_I9_PAD FINNGEN NA 2022-01-24 Peripheral artery disease cardiovascular disease Cardiovascular Disease
rs73079476 3618 0.00499 -0.08317 0.920194700823418 217292 FINNGEN_R6_DM_NEPHROPATHY_EXMORE FINNGEN NA 2022-01-24 Diabetic nephropathy (more control exclusions) urinary system disease Urinary System Disease
rs73079476 3618 0.0021 -0.00138647 0.998614490705483 484598 GCST90038607 GCST PMID:33959723 2021-04-08 Venous thromboembolism cardiovascular disease Cardiovascular Disease
rs73079476 3618 0.00108817814681639 0.0489234886146666 1.05014 92957 GCST009979 GCST PMID:31969693 2020-01-23 Major depressive disorder nervous system disease Nervous System Disease
rs73079476 3618 0.00241 -0.04775 0.953372100312187 260405 FINNGEN_R6_I9_DOAAC FINNGEN NA 2022-01-24 "Diseases of arteries, arterioles and capillaries" cardiovascular disease Cardiovascular Disease
rs73079476 3618 0.00245 -0.0379 0.962809216999014 260405 FINNGEN_R6_I9_ISCHHEART FINNGEN NA 2022-01-24 Ischemic heart diseases cardiovascular disease Cardiovascular Disease
rs73079476 3618 0.00349 -0.0345 0.966088339686492 249334 FINNGEN_R6_DM_OTHER_WIDE FINNGEN NA 2022-01-24 "Other diabetes, wide definition" pancreas disease Pancreas Disease
rs73079476 3618 8.49e-05 -0.08938 0.914497998299978 199229 FINNGEN_R6_DM_PERIPHATHERO FINNGEN NA 2022-01-24 Peripheral atherosclerosis cardiovascular disease Cardiovascular Disease
rs73079476 3618 0.00191 -0.0348 0.965798556654214 260405 FINNGEN_R6_DIABETES_FG FINNGEN NA 2022-01-24 "Diabetes, varying definitions" pancreas disease Pancreas Disease
rs73079476 3618 0.0001083 -0.0485 0.952657339305835 446696 GCST006906 GCST PMID:29531354 2018-03-12 Stroke cardiovascular disease Cardiovascular Disease
rs73079476 3618 0.000702 -0.06361 0.938370892825101 253168 FINNGEN_R6_DM_RETINA_PROLIF FINNGEN NA 2022-01-24 Proliferative diabetic retinopathy disease of visual system Disease Of Visual System
rs73079476 3618 0.00299 -0.03674 0.963926723719321 249793 FINNGEN_R6_KELA_DIAB_INSUL_EXMORE FINNGEN NA 2022-01-24 "Diabetes, insuline treatment (Kela reimbursement) (more control exclusions)" pancreas disease Pancreas Disease
rs73079476 3618 0.00203 0.57549 1.7780015342516 251080 FINNGEN_R6_E4_PITUDISNAS FINNGEN NA 2022-01-24 "Disorders of pituitary gland, other and/or unspecified" endocrine system disease Endocrine System Disease
rs73079476 3618 0.00112 0.54825 1.7302224775823 231559 FINNGEN_R6_E4_GILBERT FINNGEN NA 2022-01-24 Gilbert syndrome genetic, familial or congenital disease Genetic, Familial Or Congenital Disease
rs73079476 3618 0.00313 -0.04447 0.956504294792042 224461 FINNGEN_R6_DM_RETINOPATHY_EXMORE FINNGEN NA 2022-01-24 Diabetic retinopathy (more control exclusions) disease of visual system Disease Of Visual System
rs73079476 3618 0.00266 -0.03395 0.966619834420973 260405 FINNGEN_R6_E4_DIABETES FINNGEN NA 2022-01-24 Diabetes mellitus pancreas disease Pancreas Disease
rs73079476 3618 0.000749 0.08013 1.08342790414793 88658 FINNGEN_R6_N14_POSTMENBLEED FINNGEN NA 2022-01-24 Postmenopausal bleeding reproductive system or breast disease Reproductive System Or Breast Disease
rs73079476 3618 0.00173 0.17313 1.18902066772405 255710 FINNGEN_R6_H8_EXT_OTH FINNGEN NA 2022-01-24 Other otitis externa (chronic) infectious disease Infectious Disease
rs73079476 3618 0.0033 -0.23719 0.788841393913277 260204 FINNGEN_R6_I9_RHEUVALV FINNGEN NA 2022-01-24 Rheumatic valve diseases cardiovascular disease Cardiovascular Disease
rs73079476 3618 0.00261 -0.03728 0.963406343803735 260405 FINNGEN_R6_I9_CVD_HARD FINNGEN NA 2022-01-24 Hard cardiovascular diseases cardiovascular disease Cardiovascular Disease
rs73079476 3618 0.00299 -0.03598 0.964659586481922 203162 FINNGEN_R6_CARDIAC_ARRHYTM FINNGEN NA 2022-01-24 Cardiac arrhytmias cardiovascular disease Cardiovascular Disease
rs73079476 3618 0.000683 -0.04113 0.95970436027111 203871 FINNGEN_R6_FG_HYPERTENSION FINNGEN NA 2022-01-24 Hypertensive diseases (excluding secondary) cardiovascular disease Cardiovascular Disease
rs73079476 3618 0.00422 -0.14483 0.865169359400851 216474 FINNGEN_R6_E4_DM2PERIPH FINNGEN NA 2022-01-24 Type 2 diabetes with peripheral circulatory complications cardiovascular disease Cardiovascular Disease
rs73079476 3618 0.0048 0.27184 1.31237700419112 110772 FINNGEN_R6_E4_TESTIDYS FINNGEN NA 2022-01-24 Testicular dysfunction reproductive system or breast disease Reproductive System Or Breast Disease
rs73079476 3618 0.00431 0.27525 1.31685984868135 258439 FINNGEN_R6_F5_AUTISM FINNGEN NA 2022-01-24 Autism nervous system disease Nervous System Disease
rs73079476 3618 0.00276 0.2925 1.33977273656389 260405 FINNGEN_R6_KRA_PSY_AUTISM FINNGEN NA 2022-01-24 Autism spe nervous system disease Nervous System Disease
rs73079476 3618 0.00494424519333682 0.0733155153856402 1.07607 24094 GCST009980 GCST PMID:31969693 2020-01-23 Major depressive disorder in trauma exposed individuals nervous system disease Nervous System Disease
rs74758151 3618 0.00467 -0.1356 0.873191839378437 233845 FINNGEN_R6_E4_LIPOPROTNAS FINNGEN NA 2022-01-24 "Disorder of lipoprotein metabolism, unspecified" genetic, familial or congenital disease Genetic, Familial Or Congenital Disease
rs74758151 3618 0.00108 0.23855 1.26940717480842 198740 FINNGEN_R6_M13_OLECRANONBURSITIS FINNGEN NA 2022-01-24 Olecranon bursitis musculoskeletal or connective tissue disease Musculoskeletal Or Connective Tissue Disease
rs74758151 3618 0.0033 0.23373 1.26330335425058 227135 FINNGEN_R6_K11_FEMHER FINNGEN NA 2022-01-24 Femoral hernia musculoskeletal or connective tissue disease Musculoskeletal Or Connective Tissue Disease
rs74758151 3618 0.00333 0.40485 1.49907762154807 245262 FINNGEN_R6_H8_MIDDLEADDH FINNGEN NA 2022-01-24 Adhesive middle ear disease disease of ear Disease Of Ear
rs74758151 3618 0.0038 0.00475527 1.00476659423921 484598 GCST90038601 GCST PMID:33959723 2021-04-08 Musculoskeletal disorder or trauma musculoskeletal or connective tissue disease Musculoskeletal Or Connective Tissue Disease
rs74758151 3618 0.0018 -0.00522255 0.994791063804349 484598 GCST90038595 GCST PMID:33959723 2021-04-08 Cardiovascular disease cardiovascular disease Cardiovascular Disease
rs74758151 3618 0.00211 0.06817 1.07054728604887 246915 FINNGEN_R6_AB1_ERYSIPELAS FINNGEN NA 2022-01-24 Erysipelas infectious disease Infectious Disease
rs74758151 3618 0.00199 -0.15427 0.857040588810537 206033 FINNGEN_R6_PSOR_ENTE_ARTHR FINNGEN NA 2022-01-24 Psoriatic and enteropathic arthropathies musculoskeletal or connective tissue disease Musculoskeletal Or Connective Tissue Disease
rs74758151 3618 0.000411 0.49638 1.64276368942817 260405 FINNGEN_R6_K11_ATROPHY_SALIVARY_GLAND FINNGEN NA 2022-01-24 Atrophy of salivary gland gastrointestinal disease Gastrointestinal Disease
rs12814794 3618 0.00135 0.22414 1.25124618163215 249649 FINNGEN_R6_M13_BONEDISNAS FINNGEN NA 2022-01-24 Other specified/unspecified disorders of  bone/cartilage musculoskeletal or connective tissue disease Musculoskeletal Or Connective Tissue Disease
rs12814794 3618 0.00363 -0.27821 0.757137805879044 251215 FINNGEN_R6_H7_PARASTRA3 FINNGEN NA 2022-01-24 Third [oculomotor] nerve palsy disease of visual system Disease Of Visual System
rs12814794 3618 0.0021 -0.25572 0.774358758892708 183338 FINNGEN_R6_I9_CARDMYOHYP FINNGEN NA 2022-01-24 "Cardiomyopathy, Hypertrophic obstructive" cardiovascular disease Cardiovascular Disease
rs12814794 3618 1.8e-09 -0.00560526 0.994410420159031 484598 GCST90038604 GCST PMID:33959723 2021-04-08 Hypertension cardiovascular disease Cardiovascular Disease
rs12814794 3618 2.3e-06 -0.0033096 0.996695870689152 484598 GCST90038599 GCST PMID:33959723 2021-04-08 Diabetes or endocrine disease pancreas disease Pancreas Disease
rs12814794 3618 0.00079 -0.000645696 0.999354512416802 484598 GCST90038634 GCST PMID:33959723 2021-04-08 Type 2 diabetes pancreas disease Pancreas Disease
rs12814794 3618 1.707e-05 -0.0385 0.962231704739818 659316 GCST006867 GCST PMID:30054458 2018-07-27 Type 2 diabetes pancreas disease Pancreas Disease
rs12814794 3618 0.00196 -0.22834 0.795853623597877 231764 FINNGEN_R6_G6_FACOTH FINNGEN NA 2022-01-24 Other facial nerve disorders nervous system disease Nervous System Disease
rs12814794 3618 0.00102 0.51855 1.67959047698405 136425 FINNGEN_R6_O15_PREECLAMPS_CHRONIC_HYPERT FINNGEN NA 2022-01-24 Pre-eclampsia superimposed on chronic hypertension pregnancy or perinatal disease Pregnancy Or Perinatal Disease
rs12814794 3618 2.6e-06 -0.00467083 0.995340061362612 484598 GCST90038595 GCST PMID:33959723 2021-04-08 Cardiovascular disease cardiovascular disease Cardiovascular Disease
rs12814794 3618 0.00397 -0.36266 0.695822973095938 258326 FINNGEN_R6_CROHN_ARTHR FINNGEN NA 2022-01-24 Arthropathy in Crohn disease gastrointestinal disease Gastrointestinal Disease
rs12814794 3618 0.0011 0.00112465 1.00112528265596 484598 GCST90038652 GCST PMID:33959723 2021-04-08 Bone disorder musculoskeletal or connective tissue disease Musculoskeletal Or Connective Tissue Disease
rs12814794 3618 0.0047 0.000829187 1.00082953087058 484598 GCST90038656 GCST PMID:33959723 2021-04-08 Osteoporosis musculoskeletal or connective tissue disease Musculoskeletal Or Connective Tissue Disease
rs12814794 3618 0.004061 -0.0519 0.949423804476376 70127 GCST005413 GCST PMID:29358691 2018-01-22 Type 2 diabetes pancreas disease Pancreas Disease
rs12814794 3618 0.00329 -0.03229 0.96822575589216 249793 FINNGEN_R6_KELA_DIAB_INSUL_EXMORE FINNGEN NA 2022-01-24 "Diabetes, insuline treatment (Kela reimbursement) (more control exclusions)" pancreas disease Pancreas Disease
rs12814794 3618 1.7e-07 -0.00257734 0.997425978489167 484598 GCST90038633 GCST PMID:33959723 2021-04-08 Diabetes pancreas disease Pancreas Disease
rs12814794 3618 0.00382 0.06815 1.07052587531726 256228 FINNGEN_R6_ST19_FRACT_FEMUR FINNGEN NA 2022-01-24 Fracture of femur musculoskeletal or connective tissue disease Musculoskeletal Or Connective Tissue Disease
rs34623398 3618 0.00233 -0.05573 0.94579446592509 229603 FINNGEN_R6_J10_COPDNAS FINNGEN NA 2022-01-24 Other chronic obstructive pulmonary disease respiratory or thoracic disease Respiratory Or Thoracic Disease
rs34623398 3618 0.003344 0.0768410883307538 1.07987045873977 212122 GCST90014054 GCST PMID:33482370 2021-01-19 Shoulder impingement musculoskeletal or connective tissue disease Musculoskeletal Or Connective Tissue Disease
rs34623398 3618 0.00316 -0.07254 0.930028544774455 220490 FINNGEN_R6_K11_HAEMORR FINNGEN NA 2022-01-24 Haemmorrhoids and perianal venous thrombosis cardiovascular disease Cardiovascular Disease
rs34623398 3618 0.0017 0.07392 1.07672066439747 141068 FINNGEN_R6_O15_PRE_OR_ECLAMPSIA FINNGEN NA 2022-01-24 Pre-eclampsia or eclampsia pregnancy or perinatal disease Pregnancy Or Perinatal Disease
rs34623398 3618 0.00387 -0.03637 0.96428344259602 252722 FINNGEN_R6_H8_HL_SEN_NAS FINNGEN NA 2022-01-24 Sensorineural hearing loss nervous system disease Nervous System Disease
rs34623398 3618 0.0021 0.08692 1.09080941147468 176735 FINNGEN_R6_M13_ARTHROSIS_POLY FINNGEN NA 2022-01-24 Polyarhtrosis musculoskeletal or connective tissue disease Musculoskeletal Or Connective Tissue Disease
rs34623398 3618 0.00117 0.12723 1.13567819372966 232946 FINNGEN_R6_G6_BRACHPLE FINNGEN NA 2022-01-24 Brachial plexus disorders nervous system disease Nervous System Disease
rs34623398 3618 0.00492 -0.17217 0.841836048874971 251276 FINNGEN_R6_H7_AMBLYANOPSIA FINNGEN NA 2022-01-24 Amblyopia ex anopsia disease of visual system Disease Of Visual System
rs34623398 3618 0.00054 -0.37522 0.687138091780819 260405 FINNGEN_R6_P16_HAEMORRHAGIC_HAEMATOL_DISORD_FETUS_NEWBO FINNGEN NA 2022-01-24 Haemorrhagic and haematological disorders of fetus and newborn pregnancy or perinatal disease Pregnancy Or Perinatal Disease
rs34623398 3618 0.00268 0.33622 1.39964691326288 254328 FINNGEN_R6_DIS_THYROID_OTH FINNGEN NA 2022-01-24 Other disorders of thyroid endocrine system disease Endocrine System Disease
rs34623398 3618 0.000152 -0.15821 0.853670492340338 221932 FINNGEN_R6_COPD_INSUFFICIENCY FINNGEN NA 2022-01-24 COPD-related respiratory insufficiency respiratory or thoracic disease Respiratory Or Thoracic Disease
rs34623398 3618 0.00075 -0.06161 0.940249512604324 260405 FINNGEN_R6_COPD_HOSPITAL FINNGEN NA 2022-01-24 "COPD, hospital admissions" respiratory or thoracic disease Respiratory Or Thoracic Disease
rs34623398 3618 0.00207 -0.05523 0.946267481402068 230024 FINNGEN_R6_J10_COPD FINNGEN NA 2022-01-24 COPD respiratory or thoracic disease Respiratory Or Thoracic Disease
rs34623398 3618 0.00106 -0.06546 0.936636511470787 260405 FINNGEN_R6_AB1_OTHER_VIRAL FINNGEN NA 2022-01-24 Other viral diseases infectious disease Infectious Disease
rs34623398 3618 0.00154 -0.08152 0.921714275384035 257860 FINNGEN_R6_AB1_VIRAL_NOS FINNGEN NA 2022-01-24 "Other viral diseases, not elsewhere classified" infectious disease Infectious Disease
rs34623398 3618 0.000318 -0.05943 0.942301492387112 260405 FINNGEN_R6_J10_COPDNAS_INCLAVO FINNGEN NA 2022-01-24 "Other chronic obstructive pulmonary disease , including avohilmo" respiratory or thoracic disease Respiratory Or Thoracic Disease
rs34623398 3618 0.00381 -0.03513 0.965479895712465 254382 FINNGEN_R6_H8_CONSENHEARINGLOSS FINNGEN NA 2022-01-24 Conductive and sensorineural hearing loss nervous system disease Nervous System Disease
rs34623398 3618 0.00182 0.07631 1.07929710440478 140674 FINNGEN_R6_O15_PREECLAMPS FINNGEN NA 2022-01-24 Pre-eclampsia pregnancy or perinatal disease Pregnancy Or Perinatal Disease
rs34623398 3618 0.00188 0.33298 1.39511939580286 257672 FINNGEN_R6_J10_ARDS FINNGEN NA 2022-01-24 Adult respiratory distress syndrome respiratory or thoracic disease Respiratory Or Thoracic Disease
rs75017413 3618 0.00358 -0.24571 0.782149015253714 260405 FINNGEN_R6_Q17_CONGEN_MALFO_URINARY_SYSTEM FINNGEN NA 2022-01-24 Congenital malformations of the urinary system urinary system disease Urinary System Disease
rs75017413 3618 0.001382 -0.0451595129670694 0.955845 639221 GCST011365 GCST PMID:33532862 2021-02-03 Myocardial infarction cardiovascular disease Cardiovascular Disease
rs75017413 3618 0.00377 0.8634 2.37120911462665 259009 FINNGEN_R6_AB1_HEPATITIS_B FINNGEN NA 2022-01-24 Acute hepatitis B infectious disease Infectious Disease
rs75017413 3618 0.00347 0.08635 1.09018782727846 147061 FINNGEN_R6_I9_HYPTENSPREG FINNGEN NA 2022-01-24 "Hypertension complicating pregnancy, childbirth, and the puerperium" pregnancy or perinatal disease Pregnancy Or Perinatal Disease
rs75017413 3618 0.00347 0.08635 1.09018782727846 147061 FINNGEN_R6_O15_HYPTENSPREG FINNGEN NA 2022-01-24 Pregnancy hypertension pregnancy or perinatal disease Pregnancy Or Perinatal Disease
rs75017413 3618 0.0032 -0.00139298 0.998607989746309 484598 GCST90038665 GCST PMID:33959723 2021-04-08 Pneumonia infectious disease Infectious Disease
rs75017413 3618 0.00294 -0.12474 0.882726381610248 255745 FINNGEN_R6_COPD_EARLY FINNGEN NA 2022-01-24 Early onset COPD respiratory or thoracic disease Respiratory Or Thoracic Disease
rs75017413 3618 0.00324 0.68984 1.99339656427596 260328 FINNGEN_R6_CHONDRO_OTH FINNGEN NA 2022-01-24 Other chondrocalcinosis musculoskeletal or connective tissue disease Musculoskeletal Or Connective Tissue Disease
rs75017413 3618 0.00325 0.06477 1.06691360603278 257444 FINNGEN_R6_DM_RETINOPATHY FINNGEN NA 2022-01-24 Diabetic retinopathy disease of visual system Disease Of Visual System
rs75017413 3618 0.00353 0.33961 1.40439976783565 231833 FINNGEN_R6_G6_MONOLOWOTHUNS FINNGEN NA 2022-01-24 Other and unspecified mononeuropathies of lower limb nervous system disease Nervous System Disease
rs75017413 3618 0.0044 0.00136306 1.0013639893885 484598 GCST90038687 GCST PMID:33959723 2021-04-08 Gout musculoskeletal or connective tissue disease Musculoskeletal Or Connective Tissue Disease
rs75017413 3618 0.000738 0.08355 1.08713957091252 254817 FINNGEN_R6_H7_RETINALDISOTH FINNGEN NA 2022-01-24 Other retinal disorders disease of visual system Disease Of Visual System
rs75017413 3618 0.00492 0.07932 1.08255068286815 253168 FINNGEN_R6_DM_RETINA_PROLIF FINNGEN NA 2022-01-24 Proliferative diabetic retinopathy disease of visual system Disease Of Visual System
rs75017413 3618 0.000793 0.14392 1.15479172149176 245715 FINNGEN_R6_H7_RETINOPATHYDIAB FINNGEN NA 2022-01-24 Diabetic retinopathy disease of visual system Disease Of Visual System
rs75017413 3618 0.00226 0.06927 1.07172553598218 224461 FINNGEN_R6_DM_RETINOPATHY_EXMORE FINNGEN NA 2022-01-24 Diabetic retinopathy (more control exclusions) disease of visual system Disease Of Visual System
rs4760682 3618 0.00476 0.02516 1.02547918406845 260405 FINNGEN_R6_M13_MUSCULOSKELETAL FINNGEN NA 2022-01-24 Diseases of the musculoskeletal system and connective tissue musculoskeletal or connective tissue disease Musculoskeletal Or Connective Tissue Disease
rs4760682 3618 0.00278 0.08619 1.09001341117976 197996 FINNGEN_R6_I9_HYPTENSHR FINNGEN NA 2022-01-24 Hypertensive heart and/or renal disease cardiovascular disease Cardiovascular Disease
rs4760682 3618 0.0014 0.00178655 1.00178814683125 484598 GCST90038633 GCST PMID:33959723 2021-04-08 Diabetes pancreas disease Pancreas Disease
rs4760682 3618 0.003993 0.0342 1.03479154434254 403124 GCST007090 GCST PMID:30664745 2019-01-21 Knee osteoarthritis musculoskeletal or connective tissue disease Musculoskeletal Or Connective Tissue Disease
rs4760682 3618 0.00313 -0.04618 0.954870070108272 165842 FINNGEN_R6_FG_DISVEINLYMPH FINNGEN NA 2022-01-24 "Diseases of veins, lymphatic vessels and lymph nodes, not elsewhere classified (FINNGEN)" cardiovascular disease Cardiovascular Disease
rs4760682 3618 0.00443 0.06011 1.06195335498983 245715 FINNGEN_R6_F5_ANXIETY FINNGEN NA 2022-01-24 Other anxiety disorders nervous system disease Nervous System Disease
rs4760682 3618 0.00345 -0.08015 0.922977889319217 221456 FINNGEN_R6_K11_FISSANAL FINNGEN NA 2022-01-24 Fissure and fistula of anal and rectal regions gastrointestinal disease Gastrointestinal Disease
rs4760682 3618 0.0038 0.00224951 1.00225204204588 484598 GCST90038599 GCST PMID:33959723 2021-04-08 Diabetes or endocrine disease pancreas disease Pancreas Disease
rs4760682 3618 0.000293 -0.04751 0.953600937075575 260405 FINNGEN_R6_I9_DISVEINLYMPH FINNGEN NA 2022-01-24 "Diseases of veins, lymphatic vessels and lymph nodes, not elsewhere classified" cardiovascular disease Cardiovascular Disease
rs4760682 3618 0.00153 0.18573 1.20409711026457 236673 FINNGEN_R6_F5_NEUROTICOTH FINNGEN NA 2022-01-24 Other neurotic disorders nervous system disease Nervous System Disease
rs4760682 3618 0.0005829 -0.0301 0.970348493847219 1030836 GCST006414 GCST PMID:30061737 2018-07-30 Atrial fibrillation cardiovascular disease Cardiovascular Disease
rs4760682 3618 0.0036 0.05359 1.05505194216955 239579 FINNGEN_R6_ST19_FRACT_LOWER_LEG_INCLU_ANKLE FINNGEN NA 2022-01-24 "Fracture of lower leg, including ankle" musculoskeletal or connective tissue disease Musculoskeletal Or Connective Tissue Disease
rs11390181 3618 1.1e-07 0.00477359 1.00478500173183 484598 GCST90038604 GCST PMID:33959723 2021-04-08 Hypertension cardiovascular disease Cardiovascular Disease
rs11390181 3618 0.00041 -0.041003550324182 0.959825722249278 471717 GCST011364 GCST PMID:33532862 2021-02-03 Myocardial infarction cardiovascular disease Cardiovascular Disease
rs11390181 3618 0.00025 0.00352913 1.00353536471149 484598 GCST90038595 GCST PMID:33959723 2021-04-08 Cardiovascular disease cardiovascular disease Cardiovascular Disease
rs2638314 3618 0.00137573 -0.0736808 0.928968173161544 56637 GCST90086044 GCST PMID:33893285 2021-04-23 Asthma respiratory or thoracic disease Respiratory Or Thoracic Disease
rs2638314 3618 0.0005783 -0.0255 0.974822378965741 296525 GCST005194 GCST PMID:29212778 2017-12-06 Coronary artery disease cardiovascular disease Cardiovascular Disease
rs2638314 3618 0.001508 -0.0381 0.962616674410515 403124 GCST007090 GCST PMID:30664745 2019-01-21 Knee osteoarthritis musculoskeletal or connective tissue disease Musculoskeletal Or Connective Tissue Disease
rs2638314 3618 0.004905688861018 0.0042861 1.00429529846375 322580 GCST005902 GCST PMID:29662059 2018-04-16 Depression (broad) nervous system disease Nervous System Disease
rs2638314 3618 0.004572 0.008452 NA 357957 GCST006475 GCST PMID:29942085 2018-06-25 Depressed affect nervous system disease Nervous System Disease
rs2638314 3618 0.00024 0.000853064 1.00085342796258 484598 GCST90038636 GCST PMID:33959723 2021-04-08 Hyperthyroidism or thyrotoxicosis endocrine system disease Endocrine System Disease
rs2638314 3618 0.0036 -0.000657571 0.999342645152429 484598 GCST90038668 GCST PMID:33959723 2021-04-08 Bronchitis respiratory or thoracic disease Respiratory Or Thoracic Disease
rs2638314 3618 2.1e-05 0.00131713 1.00131799779668 484598 GCST90038687 GCST PMID:33959723 2021-04-08 Gout musculoskeletal or connective tissue disease Musculoskeletal Or Connective Tissue Disease
rs2638314 3618 0.0035 0.00180251 1.00180413549766 484598 GCST90038635 GCST PMID:33959723 2021-04-08 Thyroid problem (not cancer) endocrine system disease Endocrine System Disease
rs17122673 3618 0.00255 -0.21044 0.810227667355008 258308 FINNGEN_R6_RHINITIS_VASOMOTOR FINNGEN NA 2022-01-24 Vasomotor rhinitis (mode) respiratory or thoracic disease Respiratory Or Thoracic Disease
rs17122673 3618 0.00343 -0.39163 0.675954170740443 110740 FINNGEN_R6_E4_TESTICHYPO FINNGEN NA 2022-01-24 Testicular hypofunction reproductive system or breast disease Reproductive System Or Breast Disease
rs17122673 3618 0.00472 -0.63159 0.531745652909296 216071 FINNGEN_R6_K11_IMPACT FINNGEN NA 2022-01-24 Impaction of intestines gastrointestinal disease Gastrointestinal Disease
rs17122673 3618 0.00246 -0.11592 0.890546464164933 136817 FINNGEN_R6_N14_SALPHOOPH FINNGEN NA 2022-01-24 Salphingitis and oophoritis reproductive system or breast disease Reproductive System Or Breast Disease
rs17122673 3618 0.0019 0.57476 1.77670406676484 197887 FINNGEN_R6_M13_PANNICULITISNAS FINNGEN NA 2022-01-24 "Panniculitis, unspecified" integumentary system disease Integumentary System Disease
rs17122673 3618 0.00382 0.46538 1.59261926923686 250841 FINNGEN_R6_H7_BINODISTOTH FINNGEN NA 2022-01-24 Other disorders of binocular vision disease of visual system Disease Of Visual System
rs17122673 3618 0.0045 -0.00086374 0.999136632916019 484598 GCST90038706 GCST PMID:33959723 2021-04-08 Fracture of pelvis or lower limb musculoskeletal or connective tissue disease Musculoskeletal Or Connective Tissue Disease
rs777537698 3618 0.00103 0.12357 1.13152920881451 257080 FINNGEN_R6_AB1_SEXUAL_TRANSMISSION_NOS FINNGEN NA 2022-01-24 "Other predominantly sexually transmitted diseases, not elsewhere classified" infectious disease Infectious Disease
rs777537698 3618 0.00454 0.50261 1.65303005373252 194451 FINNGEN_R6_M13_DISCINFECTION FINNGEN NA 2022-01-24 Infection of intervertebral disc (pyogenic) infectious disease Infectious Disease
rs777537698 3618 0.00368 -0.03892 0.961827652280783 260405 FINNGEN_R6_I9_HYPERTENSION FINNGEN NA 2022-01-24 Hypertensive diseases cardiovascular disease Cardiovascular Disease
rs777537698 3618 0.00317 -0.03959 0.961183443587766 260360 FINNGEN_R6_I9_HYPTENS FINNGEN NA 2022-01-24 Hypertension cardiovascular disease Cardiovascular Disease
rs61937878 3618 0.00326 0.71685 2.04797192789336 219900 FINNGEN_R6_M13_SHOULDER FINNGEN NA 2022-01-24 Shoulder lesions musculoskeletal or connective tissue disease Musculoskeletal Or Connective Tissue Disease
rs7132502 3618 0.00472 -0.0416 0.959253405204525 260405 FINNGEN_R6_ALCOHOLMENTAL FINNGEN NA 2022-01-24 "Mental and behavioural disorders due to alcohol, excluding acute intoxication" nervous system disease Nervous System Disease
rs7132502 3618 0.000347 -0.12426 0.883150191979772 259963 FINNGEN_R6_PSOR_ARTHR_OTH FINNGEN NA 2022-01-24 Other psoriatic arthropathies musculoskeletal or connective tissue disease Musculoskeletal Or Connective Tissue Disease
rs7132502 3618 0.00116 -0.04196 0.958908136130813 260405 FINNGEN_R6_F5_SUBSTANCE FINNGEN NA 2022-01-24 Mental and behavioural disorders due to psychoctive substance use nervous system disease Nervous System Disease
rs7132502 3618 0.00435 -0.04282 0.958083829636338 147061 FINNGEN_R6_O15_OEDEM_PROTUR_HYPERT FINNGEN NA 2022-01-24 "Oedema, proteinuria and hypertensive disorders in pregnancy, childbirth and the puerperium" pregnancy or perinatal disease Pregnancy Or Perinatal Disease
rs7132502 3618 0.000332 -0.12381 0.883547698998535 260405 FINNGEN_R6_M13_PSORIARTH_ICD10 FINNGEN NA 2022-01-24 "Psoriatic arthropathies, ICD10" musculoskeletal or connective tissue disease Musculoskeletal Or Connective Tissue Disease
rs7132502 3618 0.000131 -0.11854 0.88821628629477 206033 FINNGEN_R6_PSOR_ENTE_ARTHR FINNGEN NA 2022-01-24 Psoriatic and enteropathic arthropathies musculoskeletal or connective tissue disease Musculoskeletal Or Connective Tissue Disease
rs7132502 3618 0.00178 -0.04994 0.951286499978431 147061 FINNGEN_R6_I9_HYPTENSPREG FINNGEN NA 2022-01-24 "Hypertension complicating pregnancy, childbirth, and the puerperium" pregnancy or perinatal disease Pregnancy Or Perinatal Disease
rs7132502 3618 0.00178 -0.04994 0.951286499978431 147061 FINNGEN_R6_O15_HYPTENSPREG FINNGEN NA 2022-01-24 Pregnancy hypertension pregnancy or perinatal disease Pregnancy Or Perinatal Disease
rs7132502 3618 0.00341 -0.06548 0.936617778927884 140674 FINNGEN_R6_O15_PREECLAMPS FINNGEN NA 2022-01-24 Pre-eclampsia pregnancy or perinatal disease Pregnancy Or Perinatal Disease
rs7132502 3618 0.000135 -0.12828 0.879607054685517 175349 FINNGEN_R6_M13_PSORIARTH FINNGEN NA 2022-01-24 Psoriatic arthropathies musculoskeletal or connective tissue disease Musculoskeletal Or Connective Tissue Disease
rs7132502 3618 0.00312 0.23957 1.27070263069691 110740 FINNGEN_R6_E4_TESTICHYPO FINNGEN NA 2022-01-24 Testicular hypofunction reproductive system or breast disease Reproductive System Or Breast Disease
rs7132502 3618 0.00433 -0.23886 0.787525128173246 225295 FINNGEN_R6_K11_DISOESINOTH FINNGEN NA 2022-01-24 Disorders of oesophagus in diseases classified elsewhere gastrointestinal disease Gastrointestinal Disease
rs7132502 3618 0.0031 -0.06365 0.938333358740075 141068 FINNGEN_R6_O15_PRE_OR_ECLAMPSIA FINNGEN NA 2022-01-24 Pre-eclampsia or eclampsia pregnancy or perinatal disease Pregnancy Or Perinatal Disease
rs7132502 3618 3.97e-05 -0.13184 0.876481220856349 254386 FINNGEN_R6_L12_PSORI_ARTHRO FINNGEN NA 2022-01-24 Arthropathic psoriasis musculoskeletal or connective tissue disease Musculoskeletal Or Connective Tissue Disease
rs1814728 3618 0.00392 0.24389 1.2762039403347 253180 FINNGEN_R6_F5_HABIT FINNGEN NA 2022-01-24 Habit and impulse disorders nervous system disease Nervous System Disease
rs1814728 3618 0.0041 -0.000718855 0.999281403314355 484598 GCST90038687 GCST PMID:33959723 2021-04-08 Gout musculoskeletal or connective tissue disease Musculoskeletal Or Connective Tissue Disease
rs1814728 3618 0.00355 -0.07009 0.932309908238238 226071 FINNGEN_R6_E4_GOITREMULTINOD FINNGEN NA 2022-01-24 Nontoxic multinodular goitre endocrine system disease Endocrine System Disease
rs1814728 3618 0.00198 -0.03786 0.962847730137951 260405 FINNGEN_R6_G6_OTHNEU FINNGEN NA 2022-01-24 Other neurological diseases nervous system disease Nervous System Disease
rs1814728 3618 0.00136 0.05905 1.06082828082819 260405 FINNGEN_R6_F5_PERSOBEH FINNGEN NA 2022-01-24 Disorders of adult personality and behaviour nervous system disease Nervous System Disease
rs1814728 3618 0.00134 -0.3125 0.731615628946642 160240 FINNGEN_R6_ESOSINOPHIL_DISEASE FINNGEN NA 2022-01-24 Eosinophilic disease (BM) immune system disease Immune System Disease
rs1814728 3618 0.00263 -0.08176 0.921493090501191 249602 FINNGEN_R6_L12_SEBORRKERAT FINNGEN NA 2022-01-24 Seborrhoeic keratosis integumentary system disease Integumentary System Disease
rs1814728 3618 0.00494 -0.1415 0.868055175584892 250760 FINNGEN_R6_H7_GLAUCNAS FINNGEN NA 2022-01-24 Other and unspecified glaucoma disease of visual system Disease Of Visual System
rs1814728 3618 0.00497 -0.09611 0.908364090522944 175268 FINNGEN_R6_M13_REACTARTH FINNGEN NA 2022-01-24 Reactive arthropathies musculoskeletal or connective tissue disease Musculoskeletal Or Connective Tissue Disease
rs1814728 3618 0.000917 -0.04281 0.958093410522539 260405 FINNGEN_R6_L12_OTHERSKINSUBCUTIS FINNGEN NA 2022-01-24 Other disorders of skin and subcutaneous tissue integumentary system disease Integumentary System Disease
rs918106 3618 0.00488 -0.18963 0.827265165435256 226735 FINNGEN_R6_FEMHER_UNILATERAL FINNGEN NA 2022-01-24 "Femoral hernia, unilateral" musculoskeletal or connective tissue disease Musculoskeletal Or Connective Tissue Disease
rs918106 3618 0.000167 0.32719 1.38706499449432 241630 FINNGEN_R6_H7_LACRIMINFLAMCHRON FINNGEN NA 2022-01-24 Inflammation of lacrimal passages (chronic) disease of visual system Disease Of Visual System
rs918106 3618 1.47e-05 0.06547 1.06766070701184 260405 FINNGEN_R6_H7_OCUMUSCLE FINNGEN NA 2022-01-24 "Disorders of ocular muscles, binocular movement, accommodation and refraction" disease of visual system Disease Of Visual System
rs918106 3618 0.00319 0.16804 1.1829839290586 253807 FINNGEN_R6_FE_MODE FINNGEN NA 2022-01-24 "Focal epilepsy, mode (most common among epilepsy diagnosis)" nervous system disease Nervous System Disease
rs918106 3618 3.15e-06 0.02953 1.02997033411843 260405 FINNGEN_R6_H7_EYE FINNGEN NA 2022-01-24 Diseases of the eye and adnexa disease of visual system Disease Of Visual System
rs918106 3618 0.00263 0.02173 1.02196781590606 260405 FINNGEN_R6_J10_UPPERDIS FINNGEN NA 2022-01-24 Other diseases of upper respiratory tract respiratory or thoracic disease Respiratory Or Thoracic Disease
rs918106 3618 0.00321 0.06576 1.06797037351634 255140 FINNGEN_R6_H7_REFRAACCOMMODIS FINNGEN NA 2022-01-24 Disorders of refraction and accommodation disease of visual system Disease Of Visual System
rs918106 3618 0.00371 0.10383 1.10941183887106 260405 FINNGEN_R6_AB1_SEQULEAE_OF_INFECTIONS_AND_PARASITES FINNGEN NA 2022-01-24 Sequelae of infectious and parasitic diseases infectious disease Infectious Disease
rs918106 3618 0.000498 0.20727 1.23031471191203 183548 FINNGEN_R6_I9_PERICAOTH FINNGEN NA 2022-01-24 Other diseases of pericardium cardiovascular disease Cardiovascular Disease
rs918106 3618 0.00238 0.2516 1.28608150178389 246904 FINNGEN_R6_L12_LOCALDCONNECTISSUEOTH FINNGEN NA 2022-01-24 Other localized connective tissue disorders musculoskeletal or connective tissue disease Musculoskeletal Or Connective Tissue Disease
rs918106 3618 0.0049041672478 -0.0295476723553 0.970884592182701 127265 GCST009722 GCST PMID:31959993 2020-01-20 Glaucoma (multi-trait analysis) disease of visual system Disease Of Visual System
rs918106 3618 0.00112883042903424 0.0156721572977876 1.01579560963329 602604 GCST90000514 GCST PMID:34187846 2021-06-29 Gastroesophageal reflux disease gastrointestinal disease Gastrointestinal Disease
rs918106 3618 0.00267 0.04255 1.04346822848079 260405 FINNGEN_R6_H8_INNER FINNGEN NA 2022-01-24 Diseases of inner ear disease of ear Disease Of Ear
rs918106 3618 0.00297 0.04912 1.05034638474401 245732 FINNGEN_R6_I9_HEARTFAIL_AND_CHD FINNGEN NA 2022-01-24 Heart failure and coronary heart disease cardiovascular disease Cardiovascular Disease
rs918106 3618 0.00179 0.07661 1.07962094210933 186743 FINNGEN_R6_I9_CARDMYO FINNGEN NA 2022-01-24 Cardiomyopathy cardiovascular disease Cardiovascular Disease
rs918106 3618 0.00117 0.15125 1.16328744359302 82562 FINNGEN_R6_N14_OTHNONINFCERVIX FINNGEN NA 2022-01-24 Other noninflammatory disorders of cervix uteri reproductive system or breast disease Reproductive System Or Breast Disease
rs918106 3618 5.097e-05 0.00936 NA 357957 GCST006475 GCST PMID:29942085 2018-06-25 Depressed affect nervous system disease Nervous System Disease
rs918106 3618 0.00489 0.07011 1.07262616364307 260405 FINNGEN_R6_J10_RESPDISOTH FINNGEN NA 2022-01-24 Other respiratory disorders and diseases respiratory or thoracic disease Respiratory Or Thoracic Disease
rs918106 3618 0.00489 0.07011 1.07262616364307 260405 FINNGEN_R6_J10_RESPOTHER FINNGEN NA 2022-01-24 Other diseases of the respiratory system respiratory or thoracic disease Respiratory Or Thoracic Disease
rs918106 3618 1.98e-11 0.06662 1.06888922308625 260405 FINNGEN_R6_H7_LENS FINNGEN NA 2022-01-24 Disorders of lens disease of visual system Disease Of Visual System
rs918106 3618 0.0036 -0.000685999 0.999314236243519 484598 GCST90038687 GCST PMID:33959723 2021-04-08 Gout musculoskeletal or connective tissue disease Musculoskeletal Or Connective Tissue Disease
rs918106 3618 5.19214078816025e-05 -0.00909382517518196 NA 330759 GCST90012115 GCST PMID:32986727 2020-09-28 Age-related hearing impairment (MTAG) nervous system disease Nervous System Disease
rs918106 3618 0.000732 0.04649 1.04758760314012 245120 FINNGEN_R6_G6_CARPTU FINNGEN NA 2022-01-24 Carpal tunnel syndrome nervous system disease Nervous System Disease
rs918106 3618 0.00366 0.01779 1.01794918461367 260405 FINNGEN_R6_J10_RESPIRATORY FINNGEN NA 2022-01-24 Diseases of the respiratory system respiratory or thoracic disease Respiratory Or Thoracic Disease
rs918106 3618 0.000538 0.33224 1.39408738933945 246829 FINNGEN_R6_L12_LOCALSCLERODERMA FINNGEN NA 2022-01-24 Localized scleroderma [morphea] disease of visual system Disease Of Visual System
rs918106 3618 0.00488 -0.18963 0.827265165435256 226735 FINNGEN_R6_FEMNINGHER_UNILATERAL FINNGEN NA 2022-01-24 "Inguinal of femoral hernia, unilateral" musculoskeletal or connective tissue disease Musculoskeletal Or Connective Tissue Disease
rs3184504 3618 0.000323 -0.02259 0.977663243541763 260405 FINNGEN_R6_K11_GIDISEASES FINNGEN NA 2022-01-24 Gastrointestinal diseases gastrointestinal disease Gastrointestinal Disease
rs3184504 3618 2.84e-06 -0.0475 0.953610473132626 259710 FINNGEN_R6_I9_HEARTFAIL_ALLCAUSE FINNGEN NA 2022-01-24 All-cause Heart Failure cardiovascular disease Cardiovascular Disease
rs3184504 3618 1.92e-08 -0.06494 0.937123689111961 213627 FINNGEN_R6_C_STROKE FINNGEN NA 2022-01-24 STROKE cardiovascular disease Cardiovascular Disease
rs3184504 3618 5.8e-05 0.04479 1.04580821712144 260405 FINNGEN_R6_H7_CONJUNCTIVA FINNGEN NA 2022-01-24 Disorders of conjunctiva disease of visual system Disease Of Visual System
rs3184504 3618 0.000912 -0.04353 0.957403831545184 221047 FINNGEN_R6_I9_NONISCHCARDMYOP FINNGEN NA 2022-01-24 Non-ischemic cardiomyopathy cardiovascular disease Cardiovascular Disease
rs3184504 3618 1.58e-05 -0.04199 0.958879369318234 260405 FINNGEN_R6_AB1_INTESTINAL_INFECTIONS FINNGEN NA 2022-01-24 Intestinal infectious diseases infectious disease Infectious Disease
rs3184504 3618 4.25e-05 -0.07012 0.932281939360527 260405 FINNGEN_R6_L12_PAPULOSQUAMOUS FINNGEN NA 2022-01-24 Papulosquamous disorders integumentary system disease Integumentary System Disease
rs3184504 3618 5.63e-05 -0.06145 0.940399964562176 253168 FINNGEN_R6_DM_RETINA_PROLIF FINNGEN NA 2022-01-24 Proliferative diabetic retinopathy disease of visual system Disease Of Visual System
rs3184504 3618 5.95e-09 -0.05934 0.942386303337863 260405 FINNGEN_R6_I9_ISCHHEART FINNGEN NA 2022-01-24 Ischemic heart diseases cardiovascular disease Cardiovascular Disease
rs3184504 3618 0.000478 -0.03102 0.969456183758458 260405 FINNGEN_R6_J10_PNEUMOPROBBAC FINNGEN NA 2022-01-24 Pneumonia (excl. viral and due to other infectious organisms not elsewhere classified) infectious disease Infectious Disease
rs3184504 3618 1.29e-05 -0.06637 0.935784559942086 209643 FINNGEN_R6_J10_CHRONSINUSITIS FINNGEN NA 2022-01-24 Chronic sinusitis respiratory or thoracic disease Respiratory Or Thoracic Disease
rs3184504 3618 2.44e-09 -0.05084 0.950430727283928 208601 FINNGEN_R6_FG_OTHHEART FINNGEN NA 2022-01-24 Other heart diseases cardiovascular disease Cardiovascular Disease
rs3184504 3618 0.000815 -0.03413 0.966445858509079 228343 FINNGEN_R6_J10_CHRONTONSADEN FINNGEN NA 2022-01-24 Chronic diseases of tonsils and adenoids immune system disease Immune System Disease
rs3184504 3618 4.32e-06 -0.06835 0.93393353962824 260405 FINNGEN_R6_K11_ENERCOLNONINF FINNGEN NA 2022-01-24 Noninfective enteritis and colitis gastrointestinal disease Gastrointestinal Disease
rs3184504 3618 0.0026 -0.0627 0.939225198987922 237217 FINNGEN_R6_K11_CARIES FINNGEN NA 2022-01-24 Dental caries gastrointestinal disease Gastrointestinal Disease
rs3184504 3618 0.00447 -0.0595 0.94223553359123 260405 FINNGEN_R6_Q17_CLEFT_AND_CARIES FINNGEN NA 2022-01-24 Clefts and caries gastrointestinal disease Gastrointestinal Disease
rs3184504 3618 0.00383 -0.10188 0.90313792171715 259963 FINNGEN_R6_PSOR_ARTHR_OTH FINNGEN NA 2022-01-24 Other psoriatic arthropathies musculoskeletal or connective tissue disease Musculoskeletal Or Connective Tissue Disease
rs3184504 3618 5.66e-07 -0.2328 0.792312020083147 204798 FINNGEN_R6_JUVEN_ARTHR FINNGEN NA 2022-01-24 Juvenile arthritis (FINNGEN) musculoskeletal or connective tissue disease Musculoskeletal Or Connective Tissue Disease
rs3184504 3618 0.000935 -0.11754 0.889104946837281 192605 FINNGEN_R6_DM_NEUROPATHY FINNGEN NA 2022-01-24 Diabetic neuropathy nervous system disease Nervous System Disease
rs3184504 3618 1.03e-05 -0.16151 0.850858022842602 260405 FINNGEN_R6_G6_DEMYEL FINNGEN NA 2022-01-24 Demyelenating diseases of the central nervous system nervous system disease Nervous System Disease
rs3184504 3618 0.00285 -0.31017 0.733322280839439 258362 FINNGEN_R6_ULCER_ARTHR FINNGEN NA 2022-01-24 Arthropathy in ulcerative colitis gastrointestinal disease Gastrointestinal Disease
rs3184504 3618 4.8e-10 -0.00190208 0.998099727807783 484598 GCST90038610 GCST PMID:33959723 2021-04-08 Myocardial infarction cardiovascular disease Cardiovascular Disease
rs3184504 3618 5.5e-07 -0.000899309 0.999101095257146 484598 GCST90038636 GCST PMID:33959723 2021-04-08 Hyperthyroidism or thyrotoxicosis endocrine system disease Endocrine System Disease
rs3184504 3618 5.702e-07 -0.081 0.922193691444608 40266 GCST004132 GCST PMID:28067908 2017-01-09 Crohn's disease gastrointestinal disease Gastrointestinal Disease
rs3184504 3618 3.318e-07 -0.0409 0.959925117660099 977323 GCST009541 GCST PMID:31919418 2020-01-09 Heart failure cardiovascular disease Cardiovascular Disease
rs3184504 3618 2.126e-06 -0.0187 0.981473760208966 944133 GCST90014033 GCST PMID:33888516 2021-04-22 Haemorrhoidal disease cardiovascular disease Cardiovascular Disease
rs3184504 3618 0.002459 -0.0588 0.942895329366324 413304 GCST006910 GCST PMID:29531354 2018-03-12 Ischemic stroke (cardioembolic) cardiovascular disease Cardiovascular Disease
rs3184504 3618 6.35e-06 -0.0704452 0.93197881056526 86995 GCST000998 GCST PMID:21378990 2011-03-06 Coronary heart disease cardiovascular disease Cardiovascular Disease
rs3184504 3618 0.00427741 -0.0725706928348354 0.93 25708 GCST000679 GCST PMID:20453842 2010-05-09 Rheumatoid arthritis musculoskeletal or connective tissue disease Musculoskeletal Or Connective Tissue Disease
rs3184504 3618 1.71018147218e-08 -0.067651 0.934586587386042 20883 GCST003044 GCST PMID:26192919 2015-07-20 Crohn's disease [EA] gastrointestinal disease Gastrointestinal Disease
rs3184504 3618 2.28e-41 -0.17188 0.842080216731773 98164 FINNGEN_R6_HYPOTHY_LEVOTHY FINNGEN NA 2022-01-24 "Hypothyroidism, levothyroxin purchases" endocrine system disease Endocrine System Disease
rs3184504 3618 4.43e-05 -0.04115 0.959685166375845 249793 FINNGEN_R6_KELA_DIAB_INSUL_EXMORE FINNGEN NA 2022-01-24 "Diabetes, insuline treatment (Kela reimbursement) (more control exclusions)" pancreas disease Pancreas Disease
rs3184504 3618 0.000979 -0.04391 0.957040087204999 245784 FINNGEN_R6_I9_HEARTFAIL FINNGEN NA 2022-01-24 "Heart failure,strict" cardiovascular disease Cardiovascular Disease
rs3184504 3618 3.08e-06 -0.06347 0.938502273946561 164491 FINNGEN_R6_I9_AF FINNGEN NA 2022-01-24 Atrial fibrillation and flutter cardiovascular disease Cardiovascular Disease
rs3184504 3618 1.67e-58 -0.17332 0.840868493869525 235230 FINNGEN_R6_E4_HYTHY_AI_STRICT FINNGEN NA 2022-01-24 "Hypothyroidism, strict autoimmune" endocrine system disease Endocrine System Disease
rs3184504 3618 0.000585 -0.02497 0.975339171764587 260405 FINNGEN_R6_I9_OTHHEART FINNGEN NA 2022-01-24 Other heart diseases cardiovascular disease Cardiovascular Disease
rs3184504 3618 2.28e-41 -0.17188 0.842080216731773 98164 FINNGEN_R6_HYPOTHY_PURCHASE FINNGEN NA 2022-01-24 Hypothyroidism and >3 levothyroxin purchases endocrine system disease Endocrine System Disease
rs3184504 3618 0.00191 -0.02918 0.971241625239003 252529 FINNGEN_R6_J10_PNEUMONAS FINNGEN NA 2022-01-24 "Pneumonia, organism unsepcified" infectious disease Infectious Disease
rs3184504 3618 0.000295 -0.02655 0.973799352650633 260405 FINNGEN_R6_J10_UPPERDIS FINNGEN NA 2022-01-24 Other diseases of upper respiratory tract respiratory or thoracic disease Respiratory Or Thoracic Disease
rs3184504 3618 9.57e-06 -0.05598 0.945558046862223 255936 FINNGEN_R6_I9_CHD_NOREV FINNGEN NA 2022-01-24 Major coronary heart disease event excluding revascularizations cardiovascular disease Cardiovascular Disease
rs3184504 3618 0.00175 0.05315 1.05458782142905 244544 FINNGEN_R6_L12_ATOPIC FINNGEN NA 2022-01-24 Atopic dermatitis integumentary system disease Integumentary System Disease
rs3184504 3618 0.00123 -0.04924 0.951952633648 147061 FINNGEN_R6_O15_OEDEM_PROTUR_HYPERT FINNGEN NA 2022-01-24 "Oedema, proteinuria and hypertensive disorders in pregnancy, childbirth and the puerperium" pregnancy or perinatal disease Pregnancy Or Perinatal Disease
rs3184504 3618 0.000663 -0.06368 0.938305209161558 167839 FINNGEN_R6_NEURODEGOTH FINNGEN NA 2022-01-24 Other degenerative diseases of the nervous system nervous system disease Nervous System Disease
rs3184504 3618 0.00307 -0.05476 0.946712331649946 242966 FINNGEN_R6_I9_UAP FINNGEN NA 2022-01-24 Unstable angina pectoris cardiovascular disease Cardiovascular Disease
rs3184504 3618 3.55e-06 -0.06196 0.939920482858477 230312 FINNGEN_R6_J10_SINUSITIS FINNGEN NA 2022-01-24 Acute sinusitis respiratory or thoracic disease Respiratory Or Thoracic Disease
rs3184504 3618 1.65e-12 -0.16152 0.850849514304916 239229 FINNGEN_R6_STILL_ADULT FINNGEN NA 2022-01-24 Adult-onset Still disease musculoskeletal or connective tissue disease Musculoskeletal Or Connective Tissue Disease
rs3184504 3618 8.89e-08 -0.09934 0.905434807848816 199229 FINNGEN_R6_DM_PERIPHATHERO FINNGEN NA 2022-01-24 Peripheral atherosclerosis cardiovascular disease Cardiovascular Disease
rs3184504 3618 0.000381 -0.07575 0.927047939576442 254442 FINNGEN_R6_K11_OTHENTERCOL FINNGEN NA 2022-01-24 Other noninfective gastroenteritis and colitis gastrointestinal disease Gastrointestinal Disease
rs3184504 3618 7.63e-06 -0.09878 0.905941993339895 195703 FINNGEN_R6_DM_HYPOGLYC FINNGEN NA 2022-01-24 Diabetic hypoglycemia pancreas disease Pancreas Disease
rs3184504 3618 0.002 -0.07156 0.930940419493966 254659 FINNGEN_R6_H7_VISUDISTURBSUB FINNGEN NA 2022-01-24 Subjective visual disturbances disease of visual system Disease Of Visual System
rs3184504 3618 0.00324 -0.08479 0.918705192235795 258569 FINNGEN_R6_GOUT_NOS FINNGEN NA 2022-01-24 "Gout, unspecified" musculoskeletal or connective tissue disease Musculoskeletal Or Connective Tissue Disease
rs3184504 3618 0.000158 0.08107 1.08444680518629 147061 FINNGEN_R6_N14_ENDOMETRIOSIS_ASRM_STAGE3_4 FINNGEN NA 2022-01-24 "Endomtriosis ASRM stages 3,4" reproductive system or breast disease Reproductive System Or Breast Disease
rs3184504 3618 1.08e-60 -0.231498 0.793344282190102 520580 GCST90014023 GCST PMID:34012112 2021-05-19 Type 1 diabetes pancreas disease Pancreas Disease
rs3184504 3618 4.16e-05 -0.12445 0.882982409383148 244818 FINNGEN_R6_DM_BCKGRND_RETINA FINNGEN NA 2022-01-24 Background diabetic retinopathy disease of visual system Disease Of Visual System
rs3184504 3618 0.00319 -0.09411 0.910182636643929 258871 FINNGEN_R6_N14_GLOMEINOTH FINNGEN NA 2022-01-24 Glomerular disorders in diseases classified elsewhere urinary system disease Urinary System Disease
rs3184504 3618 0.000807 -0.15712 0.85460150048425 260405 FINNGEN_R6_AB1_PEDICULOSIS_ACARIASIS_OTHERINFEST FINNGEN NA 2022-01-24 "Pediculosis, acariasis and other infestations" infectious disease Infectious Disease
rs3184504 3618 0.00111 0.23853 1.2693817869188 231869 FINNGEN_R6_N14_URETHRITISANDURSYNDR FINNGEN NA 2022-01-24 Urehtritis and urethral syndrome infectious disease Infectious Disease
rs3184504 3618 0.0008975 0.0455 1.04655100461395 80610 GCST005647 GCST PMID:29566793 2018-03-21 Amyotrophic lateral sclerosis nervous system disease Nervous System Disease
rs3184504 3618 0.0008975 0.0455 1.04655100461395 80610 GCST005647 GCST PMID:29566793 2018-03-21 Amyotrophic lateral sclerosis nervous system disease Nervous System Disease
rs3184504 3618 0.0008975 0.0455 1.04655100461395 80610 GCST005647 GCST PMID:29566793 2018-03-21 Amyotrophic lateral sclerosis nervous system disease Nervous System Disease
rs3184504 3618 0.0008975 0.0455 1.04655100461395 80610 GCST005647 GCST PMID:29566793 2018-03-21 Amyotrophic lateral sclerosis nervous system disease Nervous System Disease
rs3184504 3618 0.00495 -0.406 0.666310167424886 215260 FINNGEN_R6_E4_DMNASCOMA FINNGEN NA 2022-01-24 Unspecified diabetes with coma pancreas disease Pancreas Disease
rs3184504 3618 6.1e-09 -0.00251733 0.997485835818138 484598 GCST90038633 GCST PMID:33959723 2021-04-08 Diabetes pancreas disease Pancreas Disease
rs3184504 3618 2e-04 -0.00102893 0.998971599166965 484598 GCST90038606 GCST PMID:33959723 2021-04-08 Cerebrovascular disease cardiovascular disease Cardiovascular Disease
rs3184504 3618 5.5827460884e-09 0.0611765712339 1.06308660813017 127265 GCST009722 GCST PMID:31959993 2020-01-20 Glaucoma (multi-trait analysis) disease of visual system Disease Of Visual System
rs3184504 3618 1.19630786108106e-30 -0.26170880680937 0.769735132705718 17685 GCST90000529 GCST PMID:33830302 2021-04-08 Type 1 diabetes pancreas disease Pancreas Disease
rs3184504 3618 6.52e-22 -0.0767287881089508 0.926141 639221 GCST011365 GCST PMID:33532862 2021-02-03 Myocardial infarction cardiovascular disease Cardiovascular Disease
rs3184504 3618 2.459e-24 -0.245 0.782704538241868 24840 GCST010681 GCST PMID:32005708 2020-01-31 Type 1 diabetes pancreas disease Pancreas Disease
rs3184504 3618 1.775e-05 -0.0997 0.905108909983126 198048 GCST006909 GCST PMID:29531354 2018-03-12 Ischemic stroke (small-vessel) cardiovascular disease Cardiovascular Disease
rs3184504 3618 0.000721703773057394 -0.016264437947291 0.98386711385261 602604 GCST90000514 GCST PMID:34187846 2021-06-29 Gastroesophageal reflux disease gastrointestinal disease Gastrointestinal Disease
rs3184504 3618 0.001188 -0.0216 0.978631609414885 298957 GCST007517 GCST PMID:29632382 2018-04-09 Type 2 diabetes pancreas disease Pancreas Disease
rs3184504 3618 0.00356 -0.02951 0.970921168380964 260405 FINNGEN_R6_D3_BLOOD FINNGEN NA 2022-01-24 Diseases of the blood and blood-forming organs and certain disorders involving the immune mechanism immune system disease Immune System Disease
rs3184504 3618 3.83e-06 0.05423 1.05572739153328 258454 FINNGEN_R6_H7_CONJUNCTIVITIS FINNGEN NA 2022-01-24 Conjunctivitis disease of visual system Disease Of Visual System
rs3184504 3618 4.64e-12 -0.08032 0.922820996414308 165842 FINNGEN_R6_FG_DISVEINLYMPH FINNGEN NA 2022-01-24 "Diseases of veins, lymphatic vessels and lymph nodes, not elsewhere classified (FINNGEN)" cardiovascular disease Cardiovascular Disease
rs3184504 3618 1.74e-11 -0.07758 0.925352993195973 251149 FINNGEN_R6_I9_CORATHER FINNGEN NA 2022-01-24 Coronary atherosclerosis cardiovascular disease Cardiovascular Disease
rs3184504 3618 0.000267 -0.0467 0.954373666747875 260405 FINNGEN_R6_I9_DOAAC FINNGEN NA 2022-01-24 "Diseases of arteries, arterioles and capillaries" cardiovascular disease Cardiovascular Disease
rs3184504 3618 4.42e-22 -0.08289 0.920452391414648 260360 FINNGEN_R6_I9_HYPTENS FINNGEN NA 2022-01-24 Hypertension cardiovascular disease Cardiovascular Disease
rs3184504 3618 0.00277 -0.04213 0.958745135603109 256622 FINNGEN_R6_ST19_FRACT_FOREA FINNGEN NA 2022-01-24 Fracture of forearm musculoskeletal or connective tissue disease Musculoskeletal Or Connective Tissue Disease
rs3184504 3618 3.2e-05 -0.07257 0.93000064433662 253298 FINNGEN_R6_I9_ATHSCLE FINNGEN NA 2022-01-24 "Atherosclerosis, excluding cerebral, coronary and PAD" cardiovascular disease Cardiovascular Disease
rs3184504 3618 4.91e-22 -0.0827 0.920627293984234 260405 FINNGEN_R6_I9_HYPERTENSION FINNGEN NA 2022-01-24 Hypertensive diseases cardiovascular disease Cardiovascular Disease
rs3184504 3618 0.000162 -0.06327 0.938689993172647 245732 FINNGEN_R6_I9_HEARTFAIL_AND_CHD FINNGEN NA 2022-01-24 Heart failure and coronary heart disease cardiovascular disease Cardiovascular Disease
rs3184504 3618 1.73e-20 -0.06449 0.937545489670069 260405 FINNGEN_R6_E4_ENDONUTRMET FINNGEN NA 2022-01-24 "Endocrine, nutritional and metabolic diseases" endocrine system disease Endocrine System Disease
rs3184504 3618 1.27e-06 -0.08598 0.917612583288295 199410 FINNGEN_R6_DM_SEVERAL_COMPLICATIONS FINNGEN NA 2022-01-24 "Diabetes, several complications" pancreas disease Pancreas Disease
rs3184504 3618 0.00203 -0.0639 0.938098804720864 255054 FINNGEN_R6_K11_ULCER FINNGEN NA 2022-01-24 Ulcerative colitis gastrointestinal disease Gastrointestinal Disease
rs3184504 3618 6.18e-05 -0.09313 0.911075052840354 245715 FINNGEN_R6_H7_RETINOPATHYDIAB FINNGEN NA 2022-01-24 Diabetic retinopathy disease of visual system Disease Of Visual System
rs3184504 3618 0.00368 -0.05192 0.94940481619017 260405 FINNGEN_R6_M13_SYSTCONNECT FINNGEN NA 2022-01-24 Systemic connective tissue disorders musculoskeletal or connective tissue disease Musculoskeletal Or Connective Tissue Disease
rs3184504 3618 0.000889 -0.09596 0.90850035535613 260405 FINNGEN_R6_RX_RHEUMA_BIOLOGICAL FINNGEN NA 2022-01-24 Biological medication for rheuma musculoskeletal or connective tissue disease Musculoskeletal Or Connective Tissue Disease
rs3184504 3618 0.00494 -0.08838 0.915412953699732 206033 FINNGEN_R6_PSOR_ENTE_ARTHR FINNGEN NA 2022-01-24 Psoriatic and enteropathic arthropathies musculoskeletal or connective tissue disease Musculoskeletal Or Connective Tissue Disease
rs3184504 3618 0.0044 -0.0778 0.92514943792937 260405 FINNGEN_R6_J10_INTERSTITIUM FINNGEN NA 2022-01-24 Other respiratory diseases principally affecting the interstitium respiratory or thoracic disease Respiratory Or Thoracic Disease
rs3184504 3618 0.000194 -0.25077 0.778201337284685 173870 FINNGEN_R6_M13_JUVERHEU FINNGEN NA 2022-01-24 Juvenile rheuma musculoskeletal or connective tissue disease Musculoskeletal Or Connective Tissue Disease
rs3184504 3618 0.00131 -0.18223 0.833409634154505 260405 FINNGEN_R6_SLE_STRICT FINNGEN NA 2022-01-24 "SLE, strict definition" urinary system disease Urinary System Disease
rs3184504 3618 2.6e-07 -0.00111807 0.998882554807381 484598 GCST90038681 GCST PMID:33959723 2021-04-08 Psoriasis integumentary system disease Integumentary System Disease
rs3184504 3618 6.881e-10 -0.0771 0.92579726925043 59957 GCST004131 GCST PMID:28067908 2017-01-09 Inflammatory bowel disease gastrointestinal disease Gastrointestinal Disease
rs3184504 3618 1.881e-05 0.009885 NA 357957 GCST006475 GCST PMID:29942085 2018-06-25 Depressed affect nervous system disease Nervous System Disease
rs3184504 3618 0.003923 0.0296 1.03004243456531 796661 GCST90027161 GCST PMID:34454985 2021-08-26 Atopic dermatitis integumentary system disease Integumentary System Disease
rs3184504 3618 0.0002813 -0.0513 0.949993629689531 105248 GCST010723 GCST PMID:32843070 2020-08-26 Early age-related macular degeneration disease of visual system Disease Of Visual System
rs3184504 3618 0.0027 -0.011 0.989060278775369 21811 GCST90016601 GCST PMID:33686288 2021-03-08 Anorexia nervosa vs Tourette's syndrome and other tic disorders (ordinary least squares (OLS)) nervous system disease Nervous System Disease
rs3184504 3618 5.6e-05 -0.06784 0.934409967212158 151077 FINNGEN_R6_I9_AF_REIMB FINNGEN NA 2022-01-24 Atrial fibrillation and flutter with reimbursement cardiovascular disease Cardiovascular Disease
rs3184504 3618 0.00112 -0.0483 0.952847889828113 250954 FINNGEN_R6_I9_TIA FINNGEN NA 2022-01-24 Transient ischemic attack cardiovascular disease Cardiovascular Disease
rs3184504 3618 1.43e-09 -0.06131 0.940531629773565 260405 FINNGEN_R6_I9_IHD FINNGEN NA 2022-01-24 "Ischaemic heart disease, wide definition" cardiovascular disease Cardiovascular Disease
rs3184504 3618 2.78e-74 -0.15124 0.85964135997316 260405 FINNGEN_R6_AUTOIMMUNE FINNGEN NA 2022-01-24 Autoimmune diseases immune system disease Immune System Disease
rs3184504 3618 0.00312 -0.02314 0.977125676602274 260405 FINNGEN_R6_RHEUMA_ENDPOINTS FINNGEN NA 2022-01-24 Finngen Rheumatological endpoints musculoskeletal or connective tissue disease Musculoskeletal Or Connective Tissue Disease
rs3184504 3618 0.000147 -0.04655 0.954516833535128 224461 FINNGEN_R6_DM_RETINOPATHY_EXMORE FINNGEN NA 2022-01-24 Diabetic retinopathy (more control exclusions) disease of visual system Disease Of Visual System
rs3184504 3618 2.23e-05 -0.05683 0.944754664008473 254817 FINNGEN_R6_H7_RETINALDISOTH FINNGEN NA 2022-01-24 Other retinal disorders disease of visual system Disease Of Visual System
rs3184504 3618 1.9e-05 -0.07137 0.931117314978209 253928 FINNGEN_R6_I9_PAD FINNGEN NA 2022-01-24 Peripheral artery disease cardiovascular disease Cardiovascular Disease
rs3184504 3618 1.89e-05 -0.04579 0.955242542062924 238901 FINNGEN_R6_J10_ACUTEUPPERINFEC FINNGEN NA 2022-01-24 Acute upper respiratory infections of multiple and unspecified sites infectious disease Infectious Disease
rs3184504 3618 4.22e-05 -0.1241 0.883291507315415 243700 FINNGEN_R6_H7_RETINOPATHYDIAB_BKG FINNGEN NA 2022-01-24 Diabetic background retinopathy disease of visual system Disease Of Visual System
rs3184504 3618 2.61e-10 -0.1516 0.859331944781646 259900 FINNGEN_R6_RHEUMA_OTHER_WIDE FINNGEN NA 2022-01-24 "Other (seronegative) rheumatoid arthritis, wide" musculoskeletal or connective tissue disease Musculoskeletal Or Connective Tissue Disease
rs3184504 3618 0.00286 -0.08004 0.923079422471264 259788 FINNGEN_R6_K11_UC_STRICT2 FINNGEN NA 2022-01-24 "Ulcerative colitis (strict definition, require KELA, min 2 HDR)" gastrointestinal disease Gastrointestinal Disease
rs3184504 3618 1.86e-06 -0.2074 0.812694507160477 216355 FINNGEN_R6_E4_DM1REN FINNGEN NA 2022-01-24 Type 1 diabetes with renal complications urinary system disease Urinary System Disease
rs3184504 3618 0.00384 -0.23726 0.78878617694832 246913 FINNGEN_R6_K11_CHOLANGI_STRICT FINNGEN NA 2022-01-24 "Cholangitis (primary sclerosing, PSC), with reimbursement 202" gastrointestinal disease Gastrointestinal Disease
rs3184504 3618 0.00094 -0.2916 0.747067303137196 260405 FINNGEN_R6_AB1_SCHISTOSOMIASIS FINNGEN NA 2022-01-24 Schistosomiasis [bilharziasis] infectious disease Infectious Disease
rs3184504 3618 0.00163248878929451 0.029811046733 NA 472868 GCST90012877 GCST PMID:33589840 2021-02-15 Alzheimer's disease or family history of Alzheimer's disease nervous system disease Nervous System Disease
rs3184504 3618 4.6e-124 -0.010243 0.989809280867926 484598 GCST90038637 GCST PMID:33959723 2021-04-08 Hypothyroidism or myxedema endocrine system disease Endocrine System Disease
rs3184504 3618 0.0039 0.000697855 1.00069809855745 484598 GCST90038665 GCST PMID:33959723 2021-04-08 Pneumonia infectious disease Infectious Disease
rs3184504 3618 5.4e-05 -0.00101321 0.998987303123937 484598 GCST90038677 GCST PMID:33959723 2021-04-08 Hematological disease hematologic disease Hematologic Disease
rs3184504 3618 0.0044 -0.00213456 0.997867716553096 484598 GCST90038597 GCST PMID:33959723 2021-04-08 Gastrointestinal or abdominal disease gastrointestinal disease Gastrointestinal Disease
rs3184504 3618 0.00019 -0.000912776 0.999087640453294 484598 GCST90038613 GCST PMID:33959723 2021-04-08 Stroke cardiovascular disease Cardiovascular Disease
rs3184504 3618 0.00287 -0.049742091894814 0.951474785918173 38589 GCST005531 GCST PMID:24076602 2013-11-01 Multiple sclerosis immune system disease Immune System Disease
rs3184504 3618 3.71e-47 -0.14425 0.865671303178928 254846 FINNGEN_R6_E4_HYTHYNAS FINNGEN NA 2022-01-24 "Hypothyroidism,  other/unspecified" endocrine system disease Endocrine System Disease
rs3184504 3618 0.00147 -0.02804 0.972349472044475 260405 FINNGEN_R6_BRONCHITIS FINNGEN NA 2022-01-24 Bronchitis respiratory or thoracic disease Respiratory Or Thoracic Disease
rs3184504 3618 3.83e-05 -0.05433 0.947119505488657 253205 FINNGEN_R6_I9_STR FINNGEN NA 2022-01-24 "Stroke, excluding SAH" cardiovascular disease Cardiovascular Disease
rs3184504 3618 0.000485 -0.02962 0.9708143729263 260405 FINNGEN_R6_J10_INFLUPNEU FINNGEN NA 2022-01-24 Influenza and pneumonia infectious disease Infectious Disease
rs3184504 3618 2.23e-08 -0.06658 0.935588065817104 260405 FINNGEN_R6_I9_CHD FINNGEN NA 2022-01-24 Major coronary heart disease event cardiovascular disease Cardiovascular Disease
rs3184504 3618 6.96e-07 -0.07412 0.928560259924195 236856 FINNGEN_R6_I9_MI_STRICT FINNGEN NA 2022-01-24 "Myocardial infarction, strict" cardiovascular disease Cardiovascular Disease
rs3184504 3618 0.00117 -0.0397 0.961077719223917 260405 FINNGEN_R6_G6_OTHNEU FINNGEN NA 2022-01-24 Other neurological diseases nervous system disease Nervous System Disease
rs3184504 3618 2.66e-11 -0.11608 0.890403988129054 147944 FINNGEN_R6_FG_DOAAC FINNGEN NA 2022-01-24 "Diseases of arteries, arterioles and capillaries (FINNGEN)" cardiovascular disease Cardiovascular Disease
rs3184504 3618 0.000457 -0.03223 0.968283851180355 260405 FINNGEN_R6_E4_DIABETES FINNGEN NA 2022-01-24 Diabetes mellitus pancreas disease Pancreas Disease
rs3184504 3618 0.000937 -0.03759 0.963107734124047 260405 FINNGEN_R6_H7_CHOROIDRETINA FINNGEN NA 2022-01-24 Disorders of choroid and retina disease of visual system Disease Of Visual System
rs3184504 3618 0.000147 -0.02675 0.973604612254792 260405 FINNGEN_R6_L12_SKIN FINNGEN NA 2022-01-24 Diseases of the skin and subcutaneous tissue integumentary system disease Integumentary System Disease
rs3184504 3618 6.27e-06 -0.07328 0.929340578230337 147061 FINNGEN_R6_I9_HYPTENSPREG FINNGEN NA 2022-01-24 "Hypertension complicating pregnancy, childbirth, and the puerperium" pregnancy or perinatal disease Pregnancy Or Perinatal Disease
rs3184504 3618 2.25e-48 -0.14647 0.863751644495413 260405 FINNGEN_R6_E4_HYTHY_AI_STRICT_PURCH FINNGEN NA 2022-01-24 "Hypothyroidism, strict autoimmune, 3 medication purchases required" endocrine system disease Endocrine System Disease
rs3184504 3618 6.27e-06 -0.07328 0.929340578230337 147061 FINNGEN_R6_O15_HYPTENSPREG FINNGEN NA 2022-01-24 Pregnancy hypertension pregnancy or perinatal disease Pregnancy Or Perinatal Disease
rs3184504 3618 0.00183 -0.05904 0.942669061640489 231283 FINNGEN_R6_K11_CHRONGASTR FINNGEN NA 2022-01-24 Chronic gastritis gastrointestinal disease Gastrointestinal Disease
rs3184504 3618 0.00181 -0.07078 0.931666836286891 140674 FINNGEN_R6_O15_PREECLAMPS FINNGEN NA 2022-01-24 Pre-eclampsia pregnancy or perinatal disease Pregnancy Or Perinatal Disease
rs3184504 3618 5.01e-09 -0.19084 0.826264779940359 253210 FINNGEN_R6_K11_COELIAC FINNGEN NA 2022-01-24 Coeliac disease gastrointestinal disease Gastrointestinal Disease
rs3184504 3618 0.00113 -0.09309 0.911111496571337 224753 FINNGEN_R6_E4_THYTOXGOITDIF FINNGEN NA 2022-01-24 Thyrotoxicosis with diffuse goitre endocrine system disease Endocrine System Disease
rs3184504 3618 3.36e-07 -0.15125 0.859632763602542 206281 FINNGEN_R6_RHEUMA_SERONEG FINNGEN NA 2022-01-24 Seronegative rheumatoid arthritis musculoskeletal or connective tissue disease Musculoskeletal Or Connective Tissue Disease
rs3184504 3618 8.46e-06 -0.22465 0.798795748350768 174260 FINNGEN_R6_M13_JUVEARTH FINNGEN NA 2022-01-24 Other juvenile arthritis musculoskeletal or connective tissue disease Musculoskeletal Or Connective Tissue Disease
rs3184504 3618 0.00462 0.16674 1.18144704913921 260405 FINNGEN_R6_K11_MANDIBULAR_MOLAR_FAILED_ERUPT_OBSTRUCTION_TOOTH FINNGEN NA 2022-01-24 Mandibular molar that has failed to erupt because of obstruction by another tooth gastrointestinal disease Gastrointestinal Disease
rs3184504 3618 0.00272 -0.25715 0.773252217233342 260405 FINNGEN_R6_AB1_HELMINTIASES FINNGEN NA 2022-01-24 Helminthiases infectious disease Infectious Disease
rs3184504 3618 1.5e-97 -0.012962 0.987121644930102 484598 GCST90038599 GCST PMID:33959723 2021-04-08 Diabetes or endocrine disease pancreas disease Pancreas Disease
rs3184504 3618 3.5e-08 -0.0013329 0.99866798791666 484598 GCST90038687 GCST PMID:33959723 2021-04-08 Gout musculoskeletal or connective tissue disease Musculoskeletal Or Connective Tissue Disease
rs3184504 3618 0.0027 0.00203149 1.00203355487383 484598 GCST90038616 GCST PMID:33959723 2021-04-08 Asthma respiratory or thoracic disease Respiratory Or Thoracic Disease
rs3184504 3618 6.2e-07 -0.00262451 0.997378931015385 484598 GCST90038605 GCST PMID:33959723 2021-04-08 Cardiac problem cardiovascular disease Cardiovascular Disease
rs3184504 3618 9.445e-14 -0.19062035960865 0.826446280991736 15283 GCST000612 GCST PMID:20190752 2010-02-28 Celiac disease gastrointestinal disease Gastrointestinal Disease
rs3184504 3618 5.25e-12 -0.08157 0.92166819082239 192589 FINNGEN_R6_M13_POLYARTHROPATHIES FINNGEN NA 2022-01-24 Polyarthropathies musculoskeletal or connective tissue disease Musculoskeletal Or Connective Tissue Disease
rs3184504 3618 2.55e-22 -0.07666 0.926204709679221 260405 FINNGEN_R6_RX_ANTIHYP FINNGEN NA 2022-01-24 Antihypertensive medication - note that there are other indications cardiovascular disease Cardiovascular Disease
rs3184504 3618 0.00415 -0.04318 0.957738981534052 260405 FINNGEN_R6_H7_VISUALDISTBLIND FINNGEN NA 2022-01-24 Visual disturbances and blindness disease of visual system Disease Of Visual System
rs3184504 3618 0.00108 -0.02984 0.970600817256241 260405 FINNGEN_R6_DIABETES_FG FINNGEN NA 2022-01-24 "Diabetes, varying definitions" pancreas disease Pancreas Disease
rs3184504 3618 9e-05 0.05364 1.0551046960855 260405 FINNGEN_R6_H7_ALLERGICCONJUNCTIVITIS FINNGEN NA 2022-01-24 Allergic conjunctivitis disease of visual system Disease Of Visual System
rs3184504 3618 3.51e-18 -0.0641 0.937911203720645 260405 FINNGEN_R6_FG_CVD FINNGEN NA 2022-01-24 Cardiovascular diseases (excluding rheumatic etc) cardiovascular disease Cardiovascular Disease
rs3184504 3618 1.37e-25 -0.10332 0.901838339033977 203871 FINNGEN_R6_FG_HYPERTENSION FINNGEN NA 2022-01-24 Hypertensive diseases (excluding secondary) cardiovascular disease Cardiovascular Disease
rs3184504 3618 2.99e-09 -0.12851 0.879404768326762 196542 FINNGEN_R6_DM_KETOACIDOSIS FINNGEN NA 2022-01-24 Diabetic ketoacidosis pancreas disease Pancreas Disease
rs3184504 3618 0.000326 -0.06502 0.937048722215548 260405 FINNGEN_R6_K11_IBD FINNGEN NA 2022-01-24 Inflammatory bowel disease gastrointestinal disease Gastrointestinal Disease
rs3184504 3618 0.00171 0.05132 1.05265969049373 91622 FINNGEN_R6_N14_ENDOMETRIOSIS FINNGEN NA 2022-01-24 Endometriosis reproductive system or breast disease Reproductive System Or Breast Disease
rs3184504 3618 3e-05 -0.02771 0.972670400320503 260405 FINNGEN_R6_AB1_INFECTIONS FINNGEN NA 2022-01-24 Certain infectious and parasitic diseases infectious disease Infectious Disease
rs3184504 3618 1.23e-06 -0.03257 0.967954690631417 260405 FINNGEN_R6_PULM_INFECTIONS FINNGEN NA 2022-01-24 COPD/asthma/ILD related infections infectious disease Infectious Disease
rs3184504 3618 5.59e-16 -0.13674 0.872196967866052 260405 FINNGEN_R6_M13_RHEUMA_INCLAVO FINNGEN NA 2022-01-24 "Rheumatoid arthritis , including avohilmo" musculoskeletal or connective tissue disease Musculoskeletal Or Connective Tissue Disease
rs3184504 3618 8.24e-05 -0.07764 0.925297473681983 247107 FINNGEN_R6_I9_SEQULAE FINNGEN NA 2022-01-24 Sequelae of cerebrovascular disease cardiovascular disease Cardiovascular Disease
rs3184504 3618 0.000118 -0.03446 0.96612698399296 222629 FINNGEN_R6_PULM_PNEUMONIA_SEPSIS FINNGEN NA 2022-01-24 COPD/asthma/ILD related pneumonia or pneumonia derived septichaemia infectious disease Infectious Disease
rs3184504 3618 3.1e-05 0.10239 1.10781543550937 85482 FINNGEN_R6_N14_ENDOMETRIOSIS_OVARY FINNGEN NA 2022-01-24 Endometriosis of ovary reproductive system or breast disease Reproductive System Or Breast Disease
rs3184504 3618 0.00355 -0.08938 0.914497998299978 235391 FINNGEN_R6_ILD FINNGEN NA 2022-01-24 Interstitial lung disease respiratory or thoracic disease Respiratory Or Thoracic Disease
rs3184504 3618 0.00287 0.07586 1.07881152997024 85213 FINNGEN_R6_N14_ENDOMETRIOSIS_PELVICPERITONEUM FINNGEN NA 2022-01-24 Endometriosis of pelvic peritoneum reproductive system or breast disease Reproductive System Or Breast Disease
rs3184504 3618 1.02e-08 -0.1712 0.842653026012233 258531 FINNGEN_R6_RHEUMA_NOS FINNGEN NA 2022-01-24 Other/unspecified rheumatoid arthritis musculoskeletal or connective tissue disease Musculoskeletal Or Connective Tissue Disease
rs3184504 3618 0.000365 -0.14294 0.866806075699811 137692 FINNGEN_R6_O15_EXIST_HYPERT_COMPLIC FINNGEN NA 2022-01-24 "Pre-existing hypertension complicating pregnancy, childbirth and the puerperium" pregnancy or perinatal disease Pregnancy Or Perinatal Disease
rs3184504 3618 3.46e-07 -0.19715 0.821067463955594 216788 FINNGEN_R6_E4_DM1KETO FINNGEN NA 2022-01-24 Type 1 diabetes with ketoacidosis pancreas disease Pancreas Disease
rs3184504 3618 0.000689 -0.12679 0.880918646089939 256330 FINNGEN_R6_RHEUMA_SEROPOS_STRICT FINNGEN NA 2022-01-24 "Seropositive rheumatoid arthritis, strict definition" musculoskeletal or connective tissue disease Musculoskeletal Or Connective Tissue Disease
rs3184504 3618 7.35e-05 -0.22204 0.80088332836081 208435 FINNGEN_R6_SLE_FG FINNGEN NA 2022-01-24 SLE (Finngen) urinary system disease Urinary System Disease
rs3184504 3618 0.000731 -0.20122 0.817732510610947 226329 FINNGEN_R6_I9_VARICVEOES FINNGEN NA 2022-01-24 Oesophageal varices cardiovascular disease Cardiovascular Disease
rs3184504 3618 0.000802 -0.1865 0.829858561951346 254037 FINNGEN_R6_M13_SLE FINNGEN NA 2022-01-24 Systemic lupus erythematosus urinary system disease Urinary System Disease
rs3184504 3618 0.00333 -0.17024 0.843462361336004 250316 FINNGEN_R6_ULCERENTER FINNGEN NA 2022-01-24 Ulcerative enterocolitis gastrointestinal disease Gastrointestinal Disease
rs3184504 3618 0.00417 -0.23897 0.787438505173499 222276 FINNGEN_R6_E4_THYROIDITAUTOIM FINNGEN NA 2022-01-24 Autoimmune thyroiditis endocrine system disease Endocrine System Disease
rs3184504 3618 0.00459 -0.29139 0.747224203744842 260405 FINNGEN_R6_RESP_ILL_DIS_CLASS_ELSEWHERE FINNGEN NA 2022-01-24 Respiratory disorders in diseases classified elsewhere respiratory or thoracic disease Respiratory Or Thoracic Disease
rs3184504 3618 2.9e-13 -0.0797010462462498 0.923392356738646 471717 GCST011364 GCST PMID:33532862 2021-02-03 Myocardial infarction cardiovascular disease Cardiovascular Disease
rs3184504 3618 0.0015 0.00110826 1.00110887434704 484598 GCST90038646 GCST PMID:33959723 2021-04-08 Migraine cardiovascular disease Cardiovascular Disease
rs3184504 3618 8.51e-05 0.05022136 1.05150383150409 127669 GCST006862 GCST PMID:29273806 2017-12-22 Asthma respiratory or thoracic disease Respiratory Or Thoracic Disease
rs3184504 3618 1.28988950947e-09 -0.0600317 0.941734680121714 34652 GCST003043 GCST PMID:26192919 2015-07-20 Inflammatory bowel disease [EA] gastrointestinal disease Gastrointestinal Disease
rs3184504 3618 0.0001365 -0.0256 0.974724901601794 298957 GCST007518 GCST PMID:29632382 2018-04-09 Type 2 diabetes (adjusted for BMI) pancreas disease Pancreas Disease
rs3184504 3618 4.64e-41 -0.17088 0.842922718128995 98381 FINNGEN_R6_HYPOTHYROIDISM FINNGEN NA 2022-01-24 Hypothyroidism (congenital or acquired) endocrine system disease Endocrine System Disease
rs3184504 3618 2.54e-36 -0.11647 0.890056798280104 260405 FINNGEN_R6_E4_THYROID FINNGEN NA 2022-01-24 Disorders of the thyroid gland endocrine system disease Endocrine System Disease
rs3184504 3618 4.48e-09 -0.08489 0.918613326309945 152573 FINNGEN_R6_FG_CEREBVASC FINNGEN NA 2022-01-24 Cerebrovascular diseases (FINNGEN) cardiovascular disease Cardiovascular Disease
rs3184504 3618 1.6e-16 -0.11074 0.895171463255304 260405 FINNGEN_R6_RX_CROHN_2NDLINE FINNGEN NA 2022-01-24 Second line medication for Crohns disease gastrointestinal disease Gastrointestinal Disease
rs3184504 3618 0.00243 -0.02914 0.971280475681017 249334 FINNGEN_R6_DM_OTHER_WIDE FINNGEN NA 2022-01-24 "Other diabetes, wide definition" pancreas disease Pancreas Disease
rs3184504 3618 2.19e-12 -0.07089 0.931564358571277 260405 FINNGEN_R6_I9_CVD_HARD FINNGEN NA 2022-01-24 Hard cardiovascular diseases cardiovascular disease Cardiovascular Disease
rs3184504 3618 1.4e-12 -0.12564 0.881932285263756 181323 FINNGEN_R6_M13_RHEUMA FINNGEN NA 2022-01-24 Rheumatoid arthritis musculoskeletal or connective tissue disease Musculoskeletal Or Connective Tissue Disease
rs3184504 3618 7.94e-15 -0.05642 0.9451420928382 260405 FINNGEN_R6_I9_CVD FINNGEN NA 2022-01-24 Cardiovascular diseases cardiovascular disease Cardiovascular Disease
rs3184504 3618 4.5e-17 -0.08288 0.920461595984584 260405 FINNGEN_R6_ILD_ENDPOINTS FINNGEN NA 2022-01-24 Interstitial lung disease endpoints respiratory or thoracic disease Respiratory Or Thoracic Disease
rs3184504 3618 2.06e-06 -0.04793 0.953200508777832 260405 FINNGEN_R6_I9_HEARTFAIL_AND_OVERWEIGHT FINNGEN NA 2022-01-24 Heart failure and bmi 25plus cardiovascular disease Cardiovascular Disease
rs3184504 3618 2.06e-06 -0.04793 0.953200508777832 260405 FINNGEN_R6_I9_HEARTFAIL_NS FINNGEN NA 2022-01-24 "Heart failure, not strict" cardiovascular disease Cardiovascular Disease
rs3184504 3618 0.00047 -0.03082 0.969650094385626 260405 FINNGEN_R6_J10_PNEUMONIA FINNGEN NA 2022-01-24 All pneumoniae infectious disease Infectious Disease
rs3184504 3618 2.43e-05 -0.02624 0.974101277245849 260405 FINNGEN_R6_J10_RESPIRATORY FINNGEN NA 2022-01-24 Diseases of the respiratory system respiratory or thoracic disease Respiratory Or Thoracic Disease
rs3184504 3618 0.000357 -0.04557 0.955452718540743 253283 FINNGEN_R6_I9_STR_SAH FINNGEN NA 2022-01-24 "Stroke, including SAH" cardiovascular disease Cardiovascular Disease
rs3184504 3618 7.96e-12 -0.13787 0.871211941936828 260403 FINNGEN_R6_RHEUMA_SEROPOS_WIDE FINNGEN NA 2022-01-24 "Seropositive rheumatoid arthritis, wide" musculoskeletal or connective tissue disease Musculoskeletal Or Connective Tissue Disease
rs3184504 3618 0.000298 -0.0742 0.928485978074715 257944 FINNGEN_R6_L12_PSORIASIS FINNGEN NA 2022-01-24 Psoriasis integumentary system disease Integumentary System Disease
rs3184504 3618 0.00181 -0.0795 0.923578019968606 255831 FINNGEN_R6_L12_PSORI_VULG FINNGEN NA 2022-01-24 Psoriasis vulgaris integumentary system disease Integumentary System Disease
rs3184504 3618 1.21e-11 -0.13831 0.870828693003324 209654 FINNGEN_R6_RHEUMA_SEROPOS FINNGEN NA 2022-01-24 Seropositive rheumatoid arthritis musculoskeletal or connective tissue disease Musculoskeletal Or Connective Tissue Disease
rs3184504 3618 0.00261 0.10149 1.10681885014809 85868 FINNGEN_R6_N14_ENDOMET_INFERT FINNGEN NA 2022-01-24 Endometriosis diagnosis and infertility diagnosis occurring together reproductive system or breast disease Reproductive System Or Breast Disease
rs3184504 3618 1.4e-05 0.00206887 1.00207101158817 484598 GCST90038664 GCST PMID:33959723 2021-04-08 Allergic rhinitis respiratory or thoracic disease Respiratory Or Thoracic Disease
rs3184504 3618 0.0012 -0.00155071 0.998450491729494 484598 GCST90038602 GCST PMID:33959723 2021-04-08 Hematological or dermatological disease integumentary system disease Integumentary System Disease
rs3184504 3618 0.003 0.000632177 1.00063237686599 484598 GCST90038682 GCST PMID:33959723 2021-04-08 Diverticular disease gastrointestinal disease Gastrointestinal Disease
rs3184504 3618 2.672e-05 -0.0958 0.908645727042412 254959 GCST90014122 GCST PMID:33773637 2021-03-25 Lacunar stroke cardiovascular disease Cardiovascular Disease
rs3184504 3618 3.722e-05 -0.1047 0.900594660461697 410484 GCST006907 GCST PMID:29531354 2018-03-12 Ischemic stroke (large artery atherosclerosis) cardiovascular disease Cardiovascular Disease
rs3184504 3618 5.892e-12 -0.0638 0.938192619291986 446696 GCST006906 GCST PMID:29531354 2018-03-12 Stroke cardiovascular disease Cardiovascular Disease
rs3184504 3618 1.03e-25 -0.0576 0.944027482917836 296525 GCST005194 GCST PMID:29212778 2017-12-06 Coronary artery disease cardiovascular disease Cardiovascular Disease
rs3184504 3618 1.262e-07 0.0302 1.03066064547077 360838 GCST005038 GCST PMID:29083406 2017-10-30 Allergic disease (asthma, hay fever or eczema) immune system disease Immune System Disease
rs3184504 3618 0.0007248 -0.0603422290061618 0.941442289587648 26621 GCST001198 GCST PMID:21833088 2011-08-11 Multiple sclerosis immune system disease Immune System Disease
rs3184504 3618 1.14e-05 -0.237440856015034 0.788643533123028 15872 GCST005528 GCST PMID:23603761 2013-04-21 Juvenile idiopathic arthritis (oligoarticular or rheumatoid factor-negative polyarticular) [additive model] musculoskeletal or connective tissue disease Musculoskeletal Or Connective Tissue Disease
rs3184504 3618 0.00261562072942338 0.0196352023676678 1.01982924086798 408422 GCST90014325 GCST PMID:34103634 2021-06-08 Asthma respiratory or thoracic disease Respiratory Or Thoracic Disease
rs3184504 3618 5.42e-08 -0.04398 0.956973096743588 260405 FINNGEN_R6_J10_UPPERINFEC FINNGEN NA 2022-01-24 Acute upper respiratory infections infectious disease Infectious Disease
rs3184504 3618 0.00137 -0.05089 0.950383206935582 80693 FINNGEN_R6_D3_ANAEMIA FINNGEN NA 2022-01-24 Anaemias hematologic disease Hematologic Disease
rs3184504 3618 0.000106 -0.04619 0.954860521455314 257444 FINNGEN_R6_DM_RETINOPATHY FINNGEN NA 2022-01-24 Diabetic retinopathy disease of visual system Disease Of Visual System
rs3184504 3618 5.12e-05 -0.04673 0.954345035967336 260405 FINNGEN_R6_I9_CEREBVASC FINNGEN NA 2022-01-24 Cerebrovascular diseases cardiovascular disease Cardiovascular Disease
rs3184504 3618 6.93e-05 -0.03126 0.969223542192461 260405 FINNGEN_R6_RX_CROHN_1STLINE FINNGEN NA 2022-01-24 First line medication for Crohns disease gastrointestinal disease Gastrointestinal Disease
rs3184504 3618 0.000118 -0.03446 0.96612698399296 222629 FINNGEN_R6_COPD_ASTHMA_PNEUMONIA_SEPSIS FINNGEN NA 2022-01-24 COPD/asthma related pneumonia or pneumonia derived septichaemia infectious disease Infectious Disease
rs3184504 3618 6.79e-12 -0.09118 0.912853382501303 154248 FINNGEN_R6_I9_HEARTFAIL_AND_ANTIHYPERT FINNGEN NA 2022-01-24 Heart failure and antihypertensive medication cardiovascular disease Cardiovascular Disease
rs3184504 3618 1.74e-07 -0.07499 0.927752763809804 238338 FINNGEN_R6_I9_MI FINNGEN NA 2022-01-24 Myocardial infarction cardiovascular disease Cardiovascular Disease
rs3184504 3618 3.15e-06 -0.04527 0.955739397355977 260405 FINNGEN_R6_I9_DISVEINLYMPH FINNGEN NA 2022-01-24 "Diseases of veins, lymphatic vessels and lymph nodes, not elsewhere classified" cardiovascular disease Cardiovascular Disease
rs3184504 3618 4.75e-30 -0.22948 0.794946867416201 74138 FINNGEN_R6_HYPOTHY_REIMB FINNGEN NA 2022-01-24 "Hypothyroidism, drug reimbursement" endocrine system disease Endocrine System Disease
rs3184504 3618 0.000925 -0.04867 0.952495401323271 260405 FINNGEN_R6_I9_VTE FINNGEN NA 2022-01-24 Venous thromboembolism cardiovascular disease Cardiovascular Disease
rs3184504 3618 1.23e-06 -0.03257 0.967954690631417 260405 FINNGEN_R6_COPD_ASTHMA_INFECTIONS FINNGEN NA 2022-01-24 COPD/asthma related infections infectious disease Infectious Disease
rs3184504 3618 0.00127 -0.04153 0.959320555293115 260405 FINNGEN_R6_L12_OTHERSKINSUBCUTIS FINNGEN NA 2022-01-24 Other disorders of skin and subcutaneous tissue integumentary system disease Integumentary System Disease
rs3184504 3618 0.00184 -0.04592 0.955118368603906 255347 FINNGEN_R6_G6_TIA FINNGEN NA 2022-01-24 Transient ischemic attack cardiovascular disease Cardiovascular Disease
rs3184504 3618 0.000686 -0.07294 0.929656607748909 256228 FINNGEN_R6_ST19_FRACT_FEMUR FINNGEN NA 2022-01-24 Fracture of femur musculoskeletal or connective tissue disease Musculoskeletal Or Connective Tissue Disease
rs3184504 3618 4.5e-06 -0.10394 0.901279372561288 219937 FINNGEN_R6_E4_DMNAS FINNGEN NA 2022-01-24 Unspecified diabetes pancreas disease Pancreas Disease
rs3184504 3618 1.8e-05 -0.10404 0.901189249130279 260405 FINNGEN_R6_D3_IMMUNEMECHANISM FINNGEN NA 2022-01-24 Certain disorders involving the immune mechanism immune system disease Immune System Disease
rs3184504 3618 5.85e-13 -0.14603 0.864131778842414 260341 FINNGEN_R6_RHEUMA_SEROPOS_OTH FINNGEN NA 2022-01-24 Other/unspecified seropositiverheumatoid arthritis musculoskeletal or connective tissue disease Musculoskeletal Or Connective Tissue Disease
rs3184504 3618 0.00087 -0.07268 0.929898349892041 141068 FINNGEN_R6_O15_PRE_OR_ECLAMPSIA FINNGEN NA 2022-01-24 Pre-eclampsia or eclampsia pregnancy or perinatal disease Pregnancy Or Perinatal Disease
rs3184504 3618 2.33e-05 -0.12687 0.880848175417117 252173 FINNGEN_R6_MUCOPROCT FINNGEN NA 2022-01-24 Mucosal proctocolitis gastrointestinal disease Gastrointestinal Disease
rs3184504 3618 0.00231 -0.11592 0.890546464164933 252467 FINNGEN_R6_L12_ROSACEA FINNGEN NA 2022-01-24 Rosacea integumentary system disease Integumentary System Disease
rs3184504 3618 6.6e-05 -0.20527 0.814427391327206 245703 FINNGEN_R6_I9_OTHANEUR FINNGEN NA 2022-01-24 Other aneurysm cardiovascular disease Cardiovascular Disease
rs3184504 3618 0.000316 -0.24283 0.784404851262263 215619 FINNGEN_R6_E4_DM1PERIPH FINNGEN NA 2022-01-24 Type 1 diabetes with peripheral circulatory complications cardiovascular disease Cardiovascular Disease
rs3184504 3618 9.2e-05 -0.2388 0.78757238109851 260279 FINNGEN_R6_SLE_NOS FINNGEN NA 2022-01-24 "Systemic lupus erythematosus, unspecified" urinary system disease Urinary System Disease
rs3184504 3618 0.00448 -0.18426 0.83171952863467 257145 FINNGEN_R6_D3_IMMUNEMECHANISMOTHER FINNGEN NA 2022-01-24 "Other disorders involving the immune mechanism, not elsewhere classified" immune system disease Immune System Disease
rs3184504 3618 0.00327 -0.34115 0.710952257369192 246765 FINNGEN_R6_L12_VITILIGO FINNGEN NA 2022-01-24 Vitiligo integumentary system disease Integumentary System Disease
rs3184504 3618 0.000158 -0.45072 0.637169224586164 259587 FINNGEN_R6_AB1_PARASITIC_NOS FINNGEN NA 2022-01-24 Unspecified parasitic disease infectious disease Infectious Disease
rs3184504 3618 3e-124 -0.011168 0.988894130605371 484598 GCST90038635 GCST PMID:33959723 2021-04-08 Thyroid problem (not cancer) endocrine system disease Endocrine System Disease
rs3184504 3618 1e-55 -0.0131353 0.986950591571237 484598 GCST90038604 GCST PMID:33959723 2021-04-08 Hypertension cardiovascular disease Cardiovascular Disease
rs3184504 3618 3.4e-47 -0.013086 0.986999249434808 484598 GCST90038595 GCST PMID:33959723 2021-04-08 Cardiovascular disease cardiovascular disease Cardiovascular Disease
rs3184504 3618 1e-04 0.00209879 1.00210099400137 484598 GCST90038661 GCST PMID:33959723 2021-04-08 Allergy, hypersensitivity or anaphylaxis immune system disease Immune System Disease
rs3184504 3618 2e-06 -0.00151554 0.998485607850801 484598 GCST90038607 GCST PMID:33959723 2021-04-08 Venous thromboembolism cardiovascular disease Cardiovascular Disease
rs3184504 3618 0.0018 -0.00157325 0.998427986909041 484598 GCST90038619 GCST PMID:33959723 2021-04-08 Esophageal disorder gastrointestinal disease Gastrointestinal Disease
rs3184504 3618 3.8e-19 -0.0635417 0.938434985745829 547261 GCST005195 GCST PMID:29212778 2017-12-06 Coronary artery disease cardiovascular disease Cardiovascular Disease
rs3184504 3618 5.525e-06 -0.0723 0.930251778412166 45975 GCST004133 GCST PMID:28067908 2017-01-09 Ulcerative colitis gastrointestinal disease Gastrointestinal Disease
rs3184504 3618 1.26206e-07 -0.150830889702584 0.859993120055039 14267 GCST003155 GCST PMID:26502338 2015-10-26 Systemic lupus erythematosus urinary system disease Urinary System Disease
rs3184504 3618 1.26206e-07 -0.150830889702584 0.859993120055039 14267 GCST003156 GCST PMID:26502338 2015-10-26 Systemic lupus erythematosus urinary system disease Urinary System Disease
rs3184504 3618 0.001008 -0.024 0.976285709757909 659316 GCST006867 GCST PMID:30054458 2018-07-27 Type 2 diabetes pancreas disease Pancreas Disease
rs3184504 3618 6.253843351e-05 -0.127249200915463 0.880514220304658 33394 GCST005527 GCST PMID:23143594 2012-12-01 Psoriasis integumentary system disease Integumentary System Disease
rs3184504 3618 1.8689050236e-05 -0.053406 0.947995048350237 27432 GCST003045 GCST PMID:26192919 2015-07-20 Ulcerative colitis [EA] gastrointestinal disease Gastrointestinal Disease
rs3184504 3618 5.419e-21 -0.175632568643158 0.838926174496644 24269 GCST005523 GCST PMID:22057235 2011-11-06 Celiac disease gastrointestinal disease Gastrointestinal Disease
rs3184504 3618 1.55870736383852e-44 -0.266051052325486 0.7664 18856 GCST005536 GCST PMID:25751624 2015-04-01 Type 1 diabetes pancreas disease Pancreas Disease
rs10507274 3618 0.00341 -0.1463 0.863898494756896 260405 FINNGEN_R6_G6_XTRAPYR FINNGEN NA 2022-01-24 Extrapyramidal and movement disorders nervous system disease Nervous System Disease
rs10507274 3618 0.00294 0.17755 1.19428777079816 134385 FINNGEN_R6_O15_PREG_MATERN_CARE FINNGEN NA 2022-01-24 Maternal care for other conditions predominantly related to pregnancy pregnancy or perinatal disease Pregnancy Or Perinatal Disease
rs10507274 3618 0.00112 0.38214 1.46541722918463 198769 FINNGEN_R6_M13_CALCIFICTEND FINNGEN NA 2022-01-24 Calcific tendinitis of shoulder musculoskeletal or connective tissue disease Musculoskeletal Or Connective Tissue Disease
rs10507274 3618 0.000609958095872239 0.0082747 1.00830902995474 322580 GCST005902 GCST PMID:29662059 2018-04-16 Depression (broad) nervous system disease Nervous System Disease
rs10507274 3618 0.00113 0.17517 1.19144874568367 239353 FINNGEN_R6_AB1_VIRAL_OTHER_INTEST_INFECTIONS FINNGEN NA 2022-01-24 Viral and other specified intestinal infections infectious disease Infectious Disease
rs10507274 3618 0.00376 -0.2476 0.780672149692466 222351 FINNGEN_R6_J10_BRONCH FINNGEN NA 2022-01-24 "Bronchitis, not specified as acute or chronic" respiratory or thoracic disease Respiratory Or Thoracic Disease
rs10507274 3618 0.00142 0.29594 1.34438949104264 260405 FINNGEN_R6_H7_OPTNERVE FINNGEN NA 2022-01-24 Disorders of optic nerve and visual pathways disease of visual system Disease Of Visual System
rs10507274 3618 0.00443 0.75393 2.12533619654224 258066 FINNGEN_R6_Q17_OTHER_CONGEN_MALFO_PERIP_VASCULAR_SYSTEM FINNGEN NA 2022-01-24 Other congenital malformations of peripheral vascular system cardiovascular disease Cardiovascular Disease
rs10507274 3618 0.00386 -0.46891 0.625683892172663 173935 FINNGEN_R6_M13_CARTILAGE FINNGEN NA 2022-01-24 Other articular cartilage disorders musculoskeletal or connective tissue disease Musculoskeletal Or Connective Tissue Disease
rs10507274 3618 0.00398 -0.87697 0.416041609868732 241352 FINNGEN_R6_I9_CERATHER FINNGEN NA 2022-01-24 Cerebral atherosclerosis cardiovascular disease Cardiovascular Disease
rs10507274 3618 0.0032 0.00286531 1.00286941892421 484598 GCST90038650 GCST PMID:33959723 2021-04-08 Depression nervous system disease Nervous System Disease
rs10507274 3618 0.00421 -0.22904 0.795296721000008 254566 FINNGEN_R6_L12_LICHENPLANUS FINNGEN NA 2022-01-24 Lichen planus integumentary system disease Integumentary System Disease
rs10507274 3618 0.00404 -0.87388 0.417329166694045 260405 FINNGEN_R6_I9_CEREBATHER FINNGEN NA 2022-01-24 Cerebral atherosclerosis cardiovascular disease Cardiovascular Disease
rs10507274 3618 0.0048 -0.32736 0.720824199599737 255701 FINNGEN_R6_H8_EXT_INFNAS FINNGEN NA 2022-01-24 Other infective otitis externa infectious disease Infectious Disease
rs10507274 3618 0.0016 0.0050282 1.00504086261211 484598 GCST90038600 GCST PMID:33959723 2021-04-08 Neurological, eye or psychiatric disease disease of visual system Disease Of Visual System
rs9738226 3618 0.0014 0.02873 1.02914668735377 222629 FINNGEN_R6_COPD_ASTHMA_PNEUMONIA_SEPSIS FINNGEN NA 2022-01-24 COPD/asthma related pneumonia or pneumonia derived septichaemia infectious disease Infectious Disease
rs9738226 3618 0.00162 -0.04535 0.955662941262473 238338 FINNGEN_R6_I9_MI FINNGEN NA 2022-01-24 Myocardial infarction cardiovascular disease Cardiovascular Disease
rs9738226 3618 0.00461 -0.0452 0.955806301455408 246144 FINNGEN_R6_M13_ARTHROSIS_KNEE_PRIM_KNEESURG FINNGEN NA 2022-01-24 "Gonarthrosis, primary, with knee surgery" musculoskeletal or connective tissue disease Musculoskeletal Or Connective Tissue Disease
rs9738226 3618 0.00114 -0.07898 0.924058405428385 217292 FINNGEN_R6_DM_NEPHROPATHY_EXMORE FINNGEN NA 2022-01-24 Diabetic nephropathy (more control exclusions) urinary system disease Urinary System Disease
rs9738226 3618 0.00489 -0.08956 0.914333403474263 243463 FINNGEN_R6_H7_MACULOPATHYDIAB FINNGEN NA 2022-01-24 Diabetic maculopathy disease of visual system Disease Of Visual System
rs9738226 3618 0.00436704 -0.039514516309202 0.961256 63556 GCST005811 GCST PMID:29559693 2018-03-20 Osteoarthritis (self-reported) musculoskeletal or connective tissue disease Musculoskeletal Or Connective Tissue Disease
rs9738226 3618 0.00059 0.00189881 1.00190061388127 484598 GCST90038661 GCST PMID:33959723 2021-04-08 Allergy, hypersensitivity or anaphylaxis immune system disease Immune System Disease
rs9738226 3618 0.0018 0.0015168 1.00151795092295 484598 GCST90038635 GCST PMID:33959723 2021-04-08 Thyroid problem (not cancer) endocrine system disease Endocrine System Disease
rs9738226 3618 1.26e-08 -0.0430954101055856 0.95782 639221 GCST011365 GCST PMID:33532862 2021-02-03 Myocardial infarction cardiovascular disease Cardiovascular Disease
rs9738226 3618 6.59e-11 0.07346 1.07622548679143 254733 FINNGEN_R6_K11_CHOLELITH FINNGEN NA 2022-01-24 Cholelithiasis gastrointestinal disease Gastrointestinal Disease
rs9738226 3618 0.00179 0.02785 1.02824143663763 260405 FINNGEN_R6_J10_PNEUMOPROBBAC FINNGEN NA 2022-01-24 Pneumonia (excl. viral and due to other infectious organisms not elsewhere classified) infectious disease Infectious Disease
rs9738226 3618 3.23e-10 0.06323 1.06527182357645 260405 FINNGEN_R6_K11_GALLBILPANC FINNGEN NA 2022-01-24 "Disorders of gallbladder, biliary tract and pancreas" pancreas disease Pancreas Disease
rs9738226 3618 0.00128 0.10923 1.11541886718033 255257 FINNGEN_R6_M13_POLYMYALGIA FINNGEN NA 2022-01-24 Polymyalgia rheumatica musculoskeletal or connective tissue disease Musculoskeletal Or Connective Tissue Disease
rs9738226 3618 1.37e-05 -0.04396 0.956992236396919 249793 FINNGEN_R6_KELA_DIAB_INSUL_EXMORE FINNGEN NA 2022-01-24 "Diabetes, insuline treatment (Kela reimbursement) (more control exclusions)" pancreas disease Pancreas Disease
rs9738226 3618 0.00165 0.03391 1.03449149830345 235230 FINNGEN_R6_E4_HYTHY_AI_STRICT FINNGEN NA 2022-01-24 "Hypothyroidism, strict autoimmune" endocrine system disease Endocrine System Disease
rs9738226 3618 1.05e-11 0.07523 1.07813209275156 255750 FINNGEN_R6_CHOLELITH_BROAD FINNGEN NA 2022-01-24 "Cholelithiasis, broad definition with cholecystitis" gastrointestinal disease Gastrointestinal Disease
rs9738226 3618 0.000618 0.03233 1.03285829230863 252529 FINNGEN_R6_J10_PNEUMONAS FINNGEN NA 2022-01-24 "Pneumonia, organism unsepcified" infectious disease Infectious Disease
rs9738226 3618 0.00259 -0.03818 0.962539668156853 255936 FINNGEN_R6_I9_CHD_NOREV FINNGEN NA 2022-01-24 Major coronary heart disease event excluding revascularizations cardiovascular disease Cardiovascular Disease
rs9738226 3618 4.6e-06 -0.00448247 0.995527561274757 484598 GCST90038595 GCST PMID:33959723 2021-04-08 Cardiovascular disease cardiovascular disease Cardiovascular Disease
rs9738226 3618 0.0017 -0.00168136 0.998320052693865 484598 GCST90038605 GCST PMID:33959723 2021-04-08 Cardiac problem cardiovascular disease Cardiovascular Disease
rs9738226 3618 9e-09 0.00153532 1.00153649920716 484598 GCST90038629 GCST PMID:33959723 2021-04-08 Cholelithiasis or gall stones gastrointestinal disease Gastrointestinal Disease
rs9738226 3618 0.004482 0.0294 1.02983644667787 796661 GCST90027161 GCST PMID:34454985 2021-08-26 Atopic dermatitis integumentary system disease Integumentary System Disease
rs9738226 3618 0.00283075209637688 0.0201112415320548 1.02031483509939 408422 GCST90014325 GCST PMID:34103634 2021-06-08 Asthma respiratory or thoracic disease Respiratory Or Thoracic Disease
rs9738226 3618 0.00282 -0.0963 0.908191517740679 216574 FINNGEN_R6_DM_MACULOPATHY_EXMORE FINNGEN NA 2022-01-24 Diabetic maculopathy (more control exclusions) disease of visual system Disease Of Visual System
rs9738226 3618 0.0044 -0.00256833 0.997434965337719 484598 GCST90038604 GCST PMID:33959723 2021-04-08 Hypertension cardiovascular disease Cardiovascular Disease
rs9738226 3618 0.0001115 -0.0312 0.96928169734963 659316 GCST006867 GCST PMID:30054458 2018-07-27 Type 2 diabetes pancreas disease Pancreas Disease
rs9738226 3618 1.59e-05 -0.05033 0.950915570579374 251596 FINNGEN_R6_E4_LIPOPROT FINNGEN NA 2022-01-24 Disorders of lipoprotein metabolism and other lipidaemias genetic, familial or congenital disease Genetic, Familial Or Congenital Disease
rs9738226 3618 0.00139 -0.16768 0.845624391198491 221228 FINNGEN_R6_J10_SIMPLBRONCH FINNGEN NA 2022-01-24 Simple and mucoplurulent chronic bronchitis respiratory or thoracic disease Respiratory Or Thoracic Disease
rs9738226 3618 3.723e-05 -0.0331 0.967441810570605 977323 GCST009541 GCST PMID:31919418 2020-01-09 Heart failure cardiovascular disease Cardiovascular Disease
rs9738226 3618 2.196e-05 0.0249 1.02521259413878 360838 GCST005038 GCST PMID:29083406 2017-10-30 Allergic disease (asthma, hay fever or eczema) immune system disease Immune System Disease
rs9738226 3618 0.00098 0.0281 1.02849852913202 260405 FINNGEN_R6_J10_INFLUPNEU FINNGEN NA 2022-01-24 Influenza and pneumonia infectious disease Infectious Disease
rs9738226 3618 0.00104 -0.04906 0.952124000544615 236856 FINNGEN_R6_I9_MI_STRICT FINNGEN NA 2022-01-24 "Myocardial infarction, strict" cardiovascular disease Cardiovascular Disease
rs9738226 3618 9.61e-07 -0.0452 0.955806301455408 260405 FINNGEN_R6_E4_DIABETES FINNGEN NA 2022-01-24 Diabetes mellitus pancreas disease Pancreas Disease
rs9738226 3618 0.00456 0.02856 1.02897174728725 260405 FINNGEN_R6_E4_HYTHY_AI_STRICT_PURCH FINNGEN NA 2022-01-24 "Hypothyroidism, strict autoimmune, 3 medication purchases required" endocrine system disease Endocrine System Disease
rs9738226 3618 2.5e-10 0.0017592 1.00176074830011 484598 GCST90038628 GCST PMID:33959723 2021-04-08 Gallbladder disease gastrointestinal disease Gastrointestinal Disease
rs9738226 3618 2e-05 -0.04681 0.954268691418282 260405 FINNGEN_R6_M13_ARTHROSIS_KNEE_PRIM_ICD10 FINNGEN NA 2022-01-24 "Gonarthrosis,primary" musculoskeletal or connective tissue disease Musculoskeletal Or Connective Tissue Disease
rs9738226 3618 1.01e-06 -0.04478 0.956207824415939 260405 FINNGEN_R6_DIABETES_FG FINNGEN NA 2022-01-24 "Diabetes, varying definitions" pancreas disease Pancreas Disease
rs9738226 3618 0.000268 -0.04043 0.960376388505741 201213 FINNGEN_R6_M13_ARTHROSIS_KNEE FINNGEN NA 2022-01-24 Gonarthrosis musculoskeletal or connective tissue disease Musculoskeletal Or Connective Tissue Disease
rs9738226 3618 4.23e-05 -0.057 0.944594069366523 244540 FINNGEN_R6_E4_HYPERCHOL FINNGEN NA 2022-01-24 Pure hypercholesterolaemia genetic, familial or congenital disease Genetic, Familial Or Congenital Disease
rs9738226 3618 0.0014 0.02873 1.02914668735377 222629 FINNGEN_R6_PULM_PNEUMONIA_SEPSIS FINNGEN NA 2022-01-24 COPD/asthma/ILD related pneumonia or pneumonia derived septichaemia infectious disease Infectious Disease
rs9738226 3618 0.00288 -0.07158 0.930921800871763 253692 FINNGEN_R6_DM_NEPHROPATHY FINNGEN NA 2022-01-24 Diabetic nephropathy urinary system disease Urinary System Disease
rs9738226 3618 5.3e-05 -0.0446929575065948 0.956291058751599 471717 GCST011364 GCST PMID:33532862 2021-02-03 Myocardial infarction cardiovascular disease Cardiovascular Disease
rs9738226 3618 0.00015 0.00168434 1.00168575929737 484598 GCST90038637 GCST PMID:33959723 2021-04-08 Hypothyroidism or myxedema endocrine system disease Endocrine System Disease
rs9738226 3618 0.00081 0.00197819 1.00198014790866 484598 GCST90038603 GCST PMID:33959723 2021-04-08 Immunological or systemic disorder immune system disease Immune System Disease
rs9738226 3618 5.2e-10 -0.0445231 0.956453505762449 547261 GCST005195 GCST PMID:29212778 2017-12-06 Coronary artery disease cardiovascular disease Cardiovascular Disease
rs9738226 3618 1.89e-07 -0.05023 0.951010666891168 249334 FINNGEN_R6_DM_OTHER_WIDE FINNGEN NA 2022-01-24 "Other diabetes, wide definition" pancreas disease Pancreas Disease
rs9738226 3618 0.00176 0.02768 1.02806665045065 260405 FINNGEN_R6_J10_PNEUMONIA FINNGEN NA 2022-01-24 All pneumoniae infectious disease Infectious Disease
rs9738226 3618 0.000178 -0.0404 0.96040520022957 231596 FINNGEN_R6_KNEE_ARTHROSIS FINNGEN NA 2022-01-24 Gonarthrosis [arthrosis of knee](FG) musculoskeletal or connective tissue disease Musculoskeletal Or Connective Tissue Disease
rs9738226 3618 0.00153 -0.46985 0.62509602565457 250722 FINNGEN_R6_H7_SEVVISIMPMONOC FINNGEN NA 2022-01-24 "Severe visual impairment, monocular" disease of visual system Disease Of Visual System
rs9738226 3618 0.00034 0.00241633 1.00241925167811 484598 GCST90038616 GCST PMID:33959723 2021-04-08 Asthma respiratory or thoracic disease Respiratory Or Thoracic Disease
rs9738226 3618 3.388e-13 -0.0417 0.959157484660112 296525 GCST005194 GCST PMID:29212778 2017-12-06 Coronary artery disease cardiovascular disease Cardiovascular Disease
rs78532986 3618 0.00366 0.05122 1.05255442978781 260405 FINNGEN_R6_I9_CHD FINNGEN NA 2022-01-24 Major coronary heart disease event cardiovascular disease Cardiovascular Disease
rs78532986 3618 0.000249 0.26312 1.30098282752433 260405 FINNGEN_R6_L12_BULLOUS FINNGEN NA 2022-01-24 Bullous disorders integumentary system disease Integumentary System Disease
rs78532986 3618 0.0004409 0.0728 1.0755154123205 105248 GCST010723 GCST PMID:32843070 2020-08-26 Early age-related macular degeneration disease of visual system Disease Of Visual System
rs78532986 3618 0.001115 0.2718 1.31232451016084 2829 GCST90000014 GCST PMID:33987465 2021-01-28 Parkinson's disease motor subtype (tremor dominant vs postural instability/gait difficulty) nervous system disease Nervous System Disease
rs78532986 3618 0.00444 0.07084 1.07340946661333 245732 FINNGEN_R6_I9_HEARTFAIL_AND_CHD FINNGEN NA 2022-01-24 Heart failure and coronary heart disease cardiovascular disease Cardiovascular Disease
rs78532986 3618 0.00239 0.05188 1.05324934500827 251149 FINNGEN_R6_I9_CORATHER FINNGEN NA 2022-01-24 Coronary atherosclerosis cardiovascular disease Cardiovascular Disease
rs78532986 3618 0.00423 0.19432 1.21448485593514 260248 FINNGEN_R6_K11_CD_STRICT2 FINNGEN NA 2022-01-24 "Crohn disease (strict definition, require KELA, min 2 HDR)" gastrointestinal disease Gastrointestinal Disease
rs78532986 3618 0.000452 0.40162 1.49424341228133 131754 FINNGEN_R6_PD2ND_EXMORE FINNGEN NA 2022-01-24 Secondary parkinsonism (more control exclusions) nervous system disease Nervous System Disease
rs78532986 3618 0.0001917 -0.036 0.964640293483123 1030836 GCST006414 GCST PMID:30061737 2018-07-30 Atrial fibrillation cardiovascular disease Cardiovascular Disease
rs78532986 3618 1.6e-06 0.00563844 1.0056543659212 484598 GCST90038604 GCST PMID:33959723 2021-04-08 Hypertension cardiovascular disease Cardiovascular Disease
rs78532986 3618 0.0005351 0.03 1.03045453395352 296525 GCST005194 GCST PMID:29212778 2017-12-06 Coronary artery disease cardiovascular disease Cardiovascular Disease
rs78532986 3618 0.00444 0.21641 1.24161133530497 123923 FINNGEN_R6_O15_MATERN_CARE_DISPROP FINNGEN NA 2022-01-24 Maternal care for known or suspected disproportion pregnancy or perinatal disease Pregnancy Or Perinatal Disease
rs78532986 3618 0.00268 0.33668 1.40029089894833 251306 FINNGEN_R6_H7_BINOCUMOVOTH FINNGEN NA 2022-01-24 Other disorders of binocular movement disease of visual system Disease Of Visual System
rs78532986 3618 0.00145 0.77686 2.17463318555926 259986 FINNGEN_R6_D3_HEREDHAEMOLYTICANAEMIAOTHER FINNGEN NA 2022-01-24 Other hereditary haemolytic anaemias hematologic disease Hematologic Disease
rs78532986 3618 0.003882 0.11143 1.11787548998237 1059456 GCST011078 GCST PMID:32404885 2020-05-13 COVID-19 (very severe respiratory confirmed vs population) RELEASE 5 infectious disease Infectious Disease
rs78532986 3618 0.003419 0.0327 1.03324052058466 977323 GCST009541 GCST PMID:31919418 2020-01-09 Heart failure cardiovascular disease Cardiovascular Disease
rs78532986 3618 0.00116 0.03786 1.03858582068499 260405 FINNGEN_R6_RX_ANTIHYP FINNGEN NA 2022-01-24 Antihypertensive medication - note that there are other indications cardiovascular disease Cardiovascular Disease
rs78532986 3618 0.00264 0.29565 1.34399967461635 258061 FINNGEN_R6_PD2ND FINNGEN NA 2022-01-24 Secondary parkinsonism nervous system disease Nervous System Disease
rs78532986 3618 0.000853 0.32489 1.38387841098277 259968 FINNGEN_R6_L12_BULLOTH FINNGEN NA 2022-01-24 Other bullous disorders integumentary system disease Integumentary System Disease
rs78532986 3618 0.00057 0.0348543 1.03546882999984 547261 GCST005195 GCST PMID:29212778 2017-12-06 Coronary artery disease cardiovascular disease Cardiovascular Disease
rs78532986 3618 0.00412 0.12972 1.1385095560152 134206 FINNGEN_R6_AD_LO_EXMORE FINNGEN NA 2022-01-24 Alzheimer’s disease (Late onset) (more control exclusions) nervous system disease Nervous System Disease
rs78532986 3618 0.0012 0.62908 1.87588397189259 234880 FINNGEN_R6_AB1_SCARLET_FEVER FINNGEN NA 2022-01-24 Scarlet fever infectious disease Infectious Disease
rs78532986 3618 1.3e-05 0.00572033 1.00573672232926 484598 GCST90038595 GCST PMID:33959723 2021-04-08 Cardiovascular disease cardiovascular disease Cardiovascular Disease
rs78532986 3618 0.000997 -0.09413 0.910164433173232 88658 FINNGEN_R6_N14_POSTMENBLEED FINNGEN NA 2022-01-24 Postmenopausal bleeding reproductive system or breast disease Reproductive System Or Breast Disease
rs78532986 3618 0.000449 0.074808 1.07767721699395 520580 GCST90014023 GCST PMID:34012112 2021-05-19 Type 1 diabetes pancreas disease Pancreas Disease
rs78532986 3618 0.00331 0.09924 1.10433130727043 220490 FINNGEN_R6_K11_HAEMORR FINNGEN NA 2022-01-24 Haemmorrhoids and perianal venous thrombosis cardiovascular disease Cardiovascular Disease
rs78532986 3618 0.00495 0.30568 1.35754782173108 257631 FINNGEN_R6_F5_SLEEP_NOS FINNGEN NA 2022-01-24 "Sleep disorders, other/unspeficied" nervous system disease Nervous System Disease
rs78532986 3618 0.0015 0.00112504 1.0011256730949 484598 GCST90038687 GCST PMID:33959723 2021-04-08 Gout musculoskeletal or connective tissue disease Musculoskeletal Or Connective Tissue Disease
rs76428106 3618 0.00167 0.18197 1.19957820599387 98164 FINNGEN_R6_HYPOTHY_PURCHASE FINNGEN NA 2022-01-24 Hypothyroidism and >3 levothyroxin purchases endocrine system disease Endocrine System Disease
rs76428106 3618 0.00151 0.43834 1.55013186266535 258531 FINNGEN_R6_RHEUMA_NOS FINNGEN NA 2022-01-24 Other/unspecified rheumatoid arthritis musculoskeletal or connective tissue disease Musculoskeletal Or Connective Tissue Disease
rs76428106 3618 1.7e-30 0.0250358 1.02535182746279 484598 GCST90038635 GCST PMID:33959723 2021-04-08 Thyroid problem (not cancer) endocrine system disease Endocrine System Disease
rs76428106 3618 0.0024 0.00218184 1.00218422194492 484598 GCST90038644 GCST PMID:33959723 2021-04-08 Chronic or degenerative neurological problem nervous system disease Nervous System Disease
rs76428106 3618 0.000862511 0.357674444271816 1.43 14267 GCST003155 GCST PMID:26502338 2015-10-26 Systemic lupus erythematosus urinary system disease Urinary System Disease
rs76428106 3618 1.17e-06 0.22759 1.25557043600846 228343 FINNGEN_R6_J10_CHRONTONSADEN FINNGEN NA 2022-01-24 Chronic diseases of tonsils and adenoids immune system disease Immune System Disease
rs76428106 3618 0.000963 0.33688 1.4005709851358 204071 FINNGEN_R6_J10_PERITONSABSC FINNGEN NA 2022-01-24 Peritonsillar abscess infectious disease Infectious Disease
rs76428106 3618 1.9e-17 0.0244312 1.0247320871143 484598 GCST90038599 GCST PMID:33959723 2021-04-08 Diabetes or endocrine disease pancreas disease Pancreas Disease
rs76428106 3618 0.00167 0.18197 1.19957820599387 98164 FINNGEN_R6_HYPOTHY_LEVOTHY FINNGEN NA 2022-01-24 "Hypothyroidism, levothyroxin purchases" endocrine system disease Endocrine System Disease
rs76428106 3618 0.00151 0.18349 1.20140295132211 98381 FINNGEN_R6_HYPOTHYROIDISM FINNGEN NA 2022-01-24 Hypothyroidism (congenital or acquired) endocrine system disease Endocrine System Disease
rs76428106 3618 0.000213 0.12495 1.13309179706058 260405 FINNGEN_R6_J10_UPPERDIS FINNGEN NA 2022-01-24 Other diseases of upper respiratory tract respiratory or thoracic disease Respiratory Or Thoracic Disease
rs76428106 3618 0.000776 0.31576 1.37130110386448 260403 FINNGEN_R6_RHEUMA_SEROPOS_WIDE FINNGEN NA 2022-01-24 "Seropositive rheumatoid arthritis, wide" musculoskeletal or connective tissue disease Musculoskeletal Or Connective Tissue Disease
rs76428106 3618 0.00126 0.99688 2.70981400582666 257145 FINNGEN_R6_D3_IMMUNEMECHANISMOTHER FINNGEN NA 2022-01-24 "Other disorders involving the immune mechanism, not elsewhere classified" immune system disease Immune System Disease
rs76428106 3618 0.00214 -0.24668 0.781390698551976 253298 FINNGEN_R6_I9_ATHSCLE FINNGEN NA 2022-01-24 "Atherosclerosis, excluding cerebral, coronary and PAD" cardiovascular disease Cardiovascular Disease
rs76428106 3618 0.000378 0.15092 1.16290362207066 260405 FINNGEN_R6_E4_THYROID FINNGEN NA 2022-01-24 Disorders of the thyroid gland endocrine system disease Endocrine System Disease
rs76428106 3618 0.000813 0.31792 1.37426631552455 209654 FINNGEN_R6_RHEUMA_SEROPOS FINNGEN NA 2022-01-24 Seropositive rheumatoid arthritis musculoskeletal or connective tissue disease Musculoskeletal Or Connective Tissue Disease
rs76428106 3618 0.00343 -0.28086 0.755134046846798 79973 FINNGEN_R6_THYROID_DISORDER_IBD FINNGEN NA 2022-01-24 "Disorders of thyroid, IBD co-morbidities" gastrointestinal disease Gastrointestinal Disease
rs76428106 3618 0.00334 0.22931 1.25773187546346 260405 FINNGEN_R6_M13_RHEUMA_INCLAVO FINNGEN NA 2022-01-24 "Rheumatoid arthritis , including avohilmo" musculoskeletal or connective tissue disease Musculoskeletal Or Connective Tissue Disease
rs76428106 3618 0.000858 -0.27064 0.762891087767251 199410 FINNGEN_R6_DM_SEVERAL_COMPLICATIONS FINNGEN NA 2022-01-24 "Diabetes, several complications" pancreas disease Pancreas Disease
rs76428106 3618 0.00497 0.68074 1.97533894233336 123923 FINNGEN_R6_O15_MATERN_CARE_DISPROP FINNGEN NA 2022-01-24 Maternal care for known or suspected disproportion pregnancy or perinatal disease Pregnancy Or Perinatal Disease
rs76428106 3618 1.3e-38 0.0258483 1.0261852643605 484598 GCST90038637 GCST PMID:33959723 2021-04-08 Hypothyroidism or myxedema endocrine system disease Endocrine System Disease
rs76428106 3618 9e-05 0.0030232 1.00302777447781 484598 GCST90038702 GCST PMID:33959723 2021-04-08 Tonsillitis respiratory or thoracic disease Respiratory Or Thoracic Disease
rs76428106 3618 6.61e-06 0.20747 1.23056079946235 260405 FINNGEN_R6_E4_HYTHY_AI_STRICT_PURCH FINNGEN NA 2022-01-24 "Hypothyroidism, strict autoimmune, 3 medication purchases required" endocrine system disease Endocrine System Disease
rs76428106 3618 6.74e-07 0.18938 1.20850009527645 260405 FINNGEN_R6_AUTOIMMUNE FINNGEN NA 2022-01-24 Autoimmune diseases immune system disease Immune System Disease
rs76428106 3618 0.00085 -0.1401 0.869271303921912 260405 FINNGEN_R6_E4_DIABETES FINNGEN NA 2022-01-24 Diabetes mellitus pancreas disease Pancreas Disease
rs76428106 3618 0.00214 -0.26491 0.767275001618631 259334 FINNGEN_R6_ALLERG_RHINITIS FINNGEN NA 2022-01-24 Allergic rhinitis respiratory or thoracic disease Respiratory Or Thoracic Disease
rs76428106 3618 0.000862511 0.357674444271816 1.43 14267 GCST003156 GCST PMID:26502338 2015-10-26 Systemic lupus erythematosus urinary system disease Urinary System Disease
rs76428106 3618 0.00325 -0.22613 0.797614405052884 253928 FINNGEN_R6_I9_PAD FINNGEN NA 2022-01-24 Peripheral artery disease cardiovascular disease Cardiovascular Disease
rs76428106 3618 9.74e-08 0.26445 1.30271428584949 235230 FINNGEN_R6_E4_HYTHY_AI_STRICT FINNGEN NA 2022-01-24 "Hypothyroidism, strict autoimmune" endocrine system disease Endocrine System Disease
rs76428106 3618 0.000247 0.10457 1.11023310746373 260405 FINNGEN_R6_J10_RESPIRATORY FINNGEN NA 2022-01-24 Diseases of the respiratory system respiratory or thoracic disease Respiratory Or Thoracic Disease
rs76428106 3618 8.95e-06 0.20381 1.22606517894033 254846 FINNGEN_R6_E4_HYTHYNAS FINNGEN NA 2022-01-24 "Hypothyroidism,  other/unspecified" endocrine system disease Endocrine System Disease
rs76428106 3618 0.00155 -0.30701 0.735643244438027 259277 FINNGEN_R6_THYROTOXICOSIS FINNGEN NA 2022-01-24 Thyrotoxicosis endocrine system disease Endocrine System Disease
rs76428106 3618 0.0031 0.0958413 1.10058438739148 547261 GCST005195 GCST PMID:29212778 2017-12-06 Coronary artery disease cardiovascular disease Cardiovascular Disease
rs76428106 3618 0.000795 0.32911 1.38973071755898 229734 FINNGEN_R6_K11_OTHGASTR FINNGEN NA 2022-01-24 Other gastritis (incl. Duodenitis) gastrointestinal disease Gastrointestinal Disease
rs76428106 3618 0.000617 0.21374 1.23830065476502 260405 FINNGEN_R6_RX_CROHN_2NDLINE FINNGEN NA 2022-01-24 Second line medication for Crohns disease gastrointestinal disease Gastrointestinal Disease
rs76428106 3618 0.00186 -0.1297 0.878358899068084 260405 FINNGEN_R6_DIABETES_FG FINNGEN NA 2022-01-24 "Diabetes, varying definitions" pancreas disease Pancreas Disease
rs76428106 3618 0.000624 0.32332 1.38170742654625 260341 FINNGEN_R6_RHEUMA_SEROPOS_OTH FINNGEN NA 2022-01-24 Other/unspecified seropositiverheumatoid arthritis musculoskeletal or connective tissue disease Musculoskeletal Or Connective Tissue Disease
rs76428106 3618 0.000411 1.16874 3.21793548434785 257108 FINNGEN_R6_D3_IMMUNEMECHANISMNAS FINNGEN NA 2022-01-24 "Other and unspecified disorders involving the immune mechanism, not elsewhere classified" immune system disease Immune System Disease
rs138358301 3618 0.00449 0.72075 2.05597461350569 260405 FINNGEN_R6_R18_SYMPTOMS_SIGNS_INVOLVI_SKIN_SUBCU_TISSUE FINNGEN NA 2022-01-24 Symptoms and signs involving the skin and subcutaneous tissue integumentary system disease Integumentary System Disease
rs9568433 3618 9.4e-05 -0.05893 0.942772760940626 260239 FINNGEN_R6_APPENDICITIS_BROAD FINNGEN NA 2022-01-24 "Appendicitis, broad definition" gastrointestinal disease Gastrointestinal Disease
rs9568433 3618 0.000531 0.26851 1.30801405710575 241849 FINNGEN_R6_MACULAR_HOLE FINNGEN NA 2022-01-24 Macular hole disease of visual system Disease Of Visual System
rs9568433 3618 0.0003333 0.0833 1.08686781999007 40266 GCST004132 GCST PMID:28067908 2017-01-09 Crohn's disease gastrointestinal disease Gastrointestinal Disease
rs9568433 3618 0.00407 0.0513 1.05263863751045 213010 FINNGEN_R6_M13_ROTATORCUFF FINNGEN NA 2022-01-24 Rotator cuff syndrome musculoskeletal or connective tissue disease Musculoskeletal Or Connective Tissue Disease
rs9568433 3618 0.000151 -0.05679 0.944792454950848 260405 FINNGEN_R6_K11_APPENDIX FINNGEN NA 2022-01-24 Diseases of appendix gastrointestinal disease Gastrointestinal Disease
rs9568433 3618 3.26e-05 -0.06434 0.937686132041434 258873 FINNGEN_R6_K11_APPENDACUT FINNGEN NA 2022-01-24 Acute appendicitis gastrointestinal disease Gastrointestinal Disease
rs9568433 3618 0.00287 -0.14791 0.862508737235341 260405 FINNGEN_R6_E4_GLUCOPANCREAS FINNGEN NA 2022-01-24 Other disorders of glucose regulation and pancreatic internal secretion pancreas disease Pancreas Disease
rs9568433 3618 0.00157 -0.15792 0.853918092683431 254956 FINNGEN_R6_M13_SJOGREN FINNGEN NA 2022-01-24 Sicca syndrome [Sjögren] disease of visual system Disease Of Visual System
rs9568433 3618 0.00477 -0.05703 0.944565731969505 250954 FINNGEN_R6_I9_TIA FINNGEN NA 2022-01-24 Transient ischemic attack cardiovascular disease Cardiovascular Disease
rs9568433 3618 0.00106 -0.05745 0.944169097661114 254377 FINNGEN_R6_APPENDACUT_NOCOMPLIC FINNGEN NA 2022-01-24 "Acute appendicitis, no complications" gastrointestinal disease Gastrointestinal Disease
rs9568433 3618 0.00202 0.25033 1.28444921499812 226329 FINNGEN_R6_I9_VARICVEOES FINNGEN NA 2022-01-24 Oesophageal varices cardiovascular disease Cardiovascular Disease
rs9568433 3618 0.0026 -0.58814 0.55535929295423 234539 FINNGEN_R6_AB1_AMOEBIASIS FINNGEN NA 2022-01-24 Amoebiasis infectious disease Infectious Disease
rs9568433 3618 0.0035 0.21757 1.24305244013313 249435 FINNGEN_R6_H7_HERPESKERATITIS FINNGEN NA 2022-01-24 Herpesviral keratitis and keratoconjunctivitis infectious disease Infectious Disease
rs9568433 3618 0.000678 0.27983 1.32290489938748 133447 FINNGEN_R6_N14_BARTHOOTHNAS FINNGEN NA 2022-01-24 Other and unspecified disease of Bartholin gland reproductive system or breast disease Reproductive System Or Breast Disease
rs9568433 3618 0.00293 0.06285 1.06486709718637 218576 FINNGEN_R6_G6_HEADACHE FINNGEN NA 2022-01-24 Other headache syndromes nervous system disease Nervous System Disease
rs9568433 3618 0.00168 0.5053 1.65748269068879 248885 FINNGEN_R6_H7_SCLERITIS FINNGEN NA 2022-01-24 Scleritis disease of visual system Disease Of Visual System
rs1925062 3618 0.0018984536566615 0.0037081 1.00371498350842 322580 GCST005902 GCST PMID:29662059 2018-04-16 Depression (broad) nervous system disease Nervous System Disease
rs6492721 3618 0.00124 0.14145 1.15194290567557 147061 FINNGEN_R6_O15_ICP FINNGEN NA 2022-01-24 Intrahepatic Cholestasis of Pregnancy (ICP) gastrointestinal disease Gastrointestinal Disease
rs6492721 3618 0.00458 0.41721 1.51772120092387 136425 FINNGEN_R6_O15_PREECLAMPS_CHRONIC_HYPERT FINNGEN NA 2022-01-24 Pre-eclampsia superimposed on chronic hypertension pregnancy or perinatal disease Pregnancy Or Perinatal Disease
rs6492721 3618 5.8e-05 -0.22247 0.800539022560667 250638 FINNGEN_R6_H7_GLAUCCLOSEPRIM FINNGEN NA 2022-01-24 Primary angle-closure glaucoma disease of visual system Disease Of Visual System
rs6492721 3618 0.00201 0.49188 1.63538786088667 251035 FINNGEN_R6_VD_SO FINNGEN NA 2022-01-24 Vascular dementia (sudden onset) cardiovascular disease Cardiovascular Disease
rs6492721 3618 0.00414 0.25533 1.29088754348114 251215 FINNGEN_R6_H7_PARASTRA3 FINNGEN NA 2022-01-24 Third [oculomotor] nerve palsy disease of visual system Disease Of Visual System
rs6492721 3618 0.00307 0.36772 1.44443753983549 260279 FINNGEN_R6_Q17_CONGEN_MALFO_TRACHEA_BRONCHUS FINNGEN NA 2022-01-24 Congenital malformations of trachea and bronchus respiratory or thoracic disease Respiratory Or Thoracic Disease
rs6492721 3618 0.00138 0.14087 1.15127497250962 83570 FINNGEN_R6_O15_ICP_EXMORE FINNGEN NA 2022-01-24 Intrahepatic Cholestasis of Pregnancy (ICP)  (more control exclusions) gastrointestinal disease Gastrointestinal Disease
rs6492721 3618 0.00394 0.11019 1.11649018344235 255643 FINNGEN_R6_AB1_EBV FINNGEN NA 2022-01-24 Infectious mononucleosis infectious disease Infectious Disease
rs6492721 3618 0.0004778 0.0639 1.06598579485191 32102 GCST005362 GCST PMID:29325848 2017-12-02 Attention deficit hyperactivity disorder [males] nervous system disease Nervous System Disease
rs6492721 3618 0.0009766 0.0275 1.02788161510725 659316 GCST006867 GCST PMID:30054458 2018-07-27 Type 2 diabetes pancreas disease Pancreas Disease
rs12874404 3618 0.00169 -0.79684 0.45075108941841 241609 FINNGEN_R6_H7_LACRIMINFLAMACU FINNGEN NA 2022-01-24 Inflammation of lacrimal passages (acute and unspecified) disease of visual system Disease Of Visual System
rs12874404 3618 0.002827 0.4303 1.53771876998885 2829 GCST90000014 GCST PMID:33987465 2021-01-28 Parkinson's disease motor subtype (tremor dominant vs postural instability/gait difficulty) nervous system disease Nervous System Disease
rs12874404 3618 0.00203 -0.48687 0.614546918851385 255114 FINNGEN_R6_F5_BULIMIA FINNGEN NA 2022-01-24 Bulimia nervosa (incl. atypical) nervous system disease Nervous System Disease
rs12874404 3618 0.003 -0.00318371 0.996821352630608 484598 GCST90038653 GCST PMID:33959723 2021-04-08 Back problem musculoskeletal or connective tissue disease Musculoskeletal Or Connective Tissue Disease
rs12874404 3618 0.000361745 0.198850858745165 1.22 14267 GCST003155 GCST PMID:26502338 2015-10-26 Systemic lupus erythematosus urinary system disease Urinary System Disease
rs12874404 3618 0.000361745 0.198850858745165 1.22 14267 GCST003156 GCST PMID:26502338 2015-10-26 Systemic lupus erythematosus urinary system disease Urinary System Disease
rs12874404 3618 0.00243 0.94232 2.5659274699727 259877 FINNGEN_R6_SLE_OTH FINNGEN NA 2022-01-24 Other forms of systemic lupus erythematosus urinary system disease Urinary System Disease
rs12874404 3618 0.0015 0.00119161 1.00119232024928 484598 GCST90038702 GCST PMID:33959723 2021-04-08 Tonsillitis respiratory or thoracic disease Respiratory Or Thoracic Disease
rs12874404 3618 0.00455 0.21884 1.24463211961625 135546 FINNGEN_R6_N14_INFLUTH FINNGEN NA 2022-01-24 Inflammatory disease of uterus reproductive system or breast disease Reproductive System Or Breast Disease
rs12874404 3618 0.00483 -0.1001 0.904746938818192 45975 GCST004133 GCST PMID:28067908 2017-01-09 Ulcerative colitis gastrointestinal disease Gastrointestinal Disease
rs12874404 3618 0.00465 0.16424 1.17849712046363 251486 FINNGEN_R6_R18_DISTU_SKIN_SENSA FINNGEN NA 2022-01-24 Disturbances of skin sensation nervous system disease Nervous System Disease
rs9604045 3618 0.00451 -0.22863 0.795622859509444 252842 FINNGEN_R6_D3_ACUTEPOSTBLEEDANAEMIA FINNGEN NA 2022-01-24 Acute posthaemorrhagic anaemia hematologic disease Hematologic Disease
rs9604045 3618 0.000801 -0.19871 0.819787597267397 216273 FINNGEN_R6_E4_DM2NEU FINNGEN NA 2022-01-24 Type 2 diabetes with neurological complications urinary system disease Urinary System Disease
rs9604045 3618 0.00313 -0.06145 0.940399964562176 260405 FINNGEN_R6_L12_DISORDSKINAPPENDIX FINNGEN NA 2022-01-24 Disorders of skin appendages integumentary system disease Integumentary System Disease
rs9604045 3618 0.000945 -0.09997 0.904864563565682 219937 FINNGEN_R6_E4_DMNAS FINNGEN NA 2022-01-24 Unspecified diabetes pancreas disease Pancreas Disease
rs9604045 3618 0.00117 -0.42194 0.65577338461615 258428 FINNGEN_R6_G6_MONOPLE FINNGEN NA 2022-01-24 Monoplegia nervous system disease Nervous System Disease
rs9604045 3618 0.00466 0.11424 1.12102113767437 233845 FINNGEN_R6_E4_LIPOPROTNAS FINNGEN NA 2022-01-24 "Disorder of lipoprotein metabolism, unspecified" genetic, familial or congenital disease Genetic, Familial Or Congenital Disease
rs6602909 3618 0.000752 0.14147 1.15196594476408 162337 FINNGEN_R6_ST19_FOCAL_BRAIN_INJURY FINNGEN NA 2022-01-24 Focal brain injury nervous system disease Nervous System Disease
rs6602909 3618 2.6e-06 0.00444783 1.00445773627756 484598 GCST90038595 GCST PMID:33959723 2021-04-08 Cardiovascular disease cardiovascular disease Cardiovascular Disease
rs6602909 3618 0.00296 0.026 1.02634094847344 229974 FINNGEN_R6_I9_VHD FINNGEN NA 2022-01-24 Valvular heart disease including rheumatic fever cardiovascular disease Cardiovascular Disease
rs6602909 3618 0.0014 0.0237231 1.02400673116599 547261 GCST005195 GCST PMID:29212778 2017-12-06 Coronary artery disease cardiovascular disease Cardiovascular Disease
rs6602909 3618 0.000842 0.0212 1.02142631647366 296525 GCST005194 GCST PMID:29212778 2017-12-06 Coronary artery disease cardiovascular disease Cardiovascular Disease
rs6602909 3618 0.000436 -0.12817 0.87970381678335 260405 FINNGEN_R6_AB1_BACT_BIR_OTHER_INF_AGENTS FINNGEN NA 2022-01-24 "Bacterial, viral and other infectious agents" infectious disease Infectious Disease
rs6602909 3618 0.00212 0.31841 1.37493987102678 85929 FINNGEN_R6_N14_INFLAMALEGEN FINNGEN NA 2022-01-24 "Inflammatory disorders of male genital organs, not elsewhere classified" reproductive system or breast disease Reproductive System Or Breast Disease
rs6602909 3618 0.000672 0.07198 1.07463385117186 209654 FINNGEN_R6_R18_OEDEMA_NOT_ELSEW_CLASSIFIED FINNGEN NA 2022-01-24 "Oedema, not elsewhere classified" integumentary system disease Integumentary System Disease
rs6602909 3618 0.0038 0.02968 1.0301248412563 203871 FINNGEN_R6_FG_HYPERTENSION FINNGEN NA 2022-01-24 Hypertensive diseases (excluding secondary) cardiovascular disease Cardiovascular Disease
rs6602909 3618 0.00417 0.02189 1.02213134383849 260405 FINNGEN_R6_FG_CVD FINNGEN NA 2022-01-24 Cardiovascular diseases (excluding rheumatic etc) cardiovascular disease Cardiovascular Disease
rs6602909 3618 0.00447 0.07033 1.07286216735853 260405 FINNGEN_R6_TRAUMBRAIN_NONCONCUS FINNGEN NA 2022-01-24 "severe traumatic brain injury, does not include concussion" nervous system disease Nervous System Disease
rs35291299 3618 0.00405 -0.0654 0.936692711347455 260405 FINNGEN_R6_L12_DISORDSKINAPPENDIX FINNGEN NA 2022-01-24 Disorders of skin appendages integumentary system disease Integumentary System Disease
rs35291299 3618 0.00298 0.08794 1.09192260470642 245905 FINNGEN_R6_H7_CONJUNCTIVITISACUNONATOPIC FINNGEN NA 2022-01-24 "Conjunctivitis (acute, non atopic)" disease of visual system Disease Of Visual System
rs35291299 3618 0.00435 -0.04027 0.960530061021376 260405 FINNGEN_R6_G6_NERPLEX FINNGEN NA 2022-01-24 "Nerve, nerve root and plexus disorders" nervous system disease Nervous System Disease
rs35291299 3618 0.00195 -0.1855 0.830688835580923 232566 FINNGEN_R6_G6_PLANTAR FINNGEN NA 2022-01-24 Lesion of plantar nerve nervous system disease Nervous System Disease
rs35291299 3618 0.00462 -0.04556 0.955462273115701 255750 FINNGEN_R6_CHOLELITH_BROAD FINNGEN NA 2022-01-24 "Cholelithiasis, broad definition with cholecystitis" gastrointestinal disease Gastrointestinal Disease
rs35291299 3618 0.00105 0.14476 1.15576215406243 260405 FINNGEN_R6_K11_EROSION_INCLAVO FINNGEN NA 2022-01-24 "Erosion of teeth, including avohilmo" gastrointestinal disease Gastrointestinal Disease
rs35291299 3618 0.00113 0.1125 1.11907225691278 85655 FINNGEN_R6_N14_FEMGENPAIN FINNGEN NA 2022-01-24 Pain and other conditions associated with female genital organs and menstrual cycle reproductive system or breast disease Reproductive System Or Breast Disease
rs35759537 3618 0.00455 -0.03861 0.962125865073585 130508 FINNGEN_R6_O15_ABORT_MEDICAL FINNGEN NA 2022-01-24 Medical abortion reproductive system or breast disease Reproductive System Or Breast Disease
rs35759537 3618 0.0028 -0.02632 0.97402335226071 260405 FINNGEN_R6_E4_ENDONUTRMET FINNGEN NA 2022-01-24 "Endocrine, nutritional and metabolic diseases" endocrine system disease Endocrine System Disease
rs35759537 3618 0.00234 -0.1486 0.861913811479638 216788 FINNGEN_R6_E4_DM1KETO FINNGEN NA 2022-01-24 Type 1 diabetes with ketoacidosis pancreas disease Pancreas Disease
rs35759537 3618 0.000517 -0.34733 0.706572120980741 251284 FINNGEN_R6_H7_PARASTRA4 FINNGEN NA 2022-01-24 Fourth [trochlear] nerve palsy nervous system disease Nervous System Disease
rs35759537 3618 0.000118 -0.04484 0.956150453667614 260405 FINNGEN_R6_E4_DIABETES FINNGEN NA 2022-01-24 Diabetes mellitus pancreas disease Pancreas Disease
rs35759537 3618 3.78e-05 -0.09698 0.907574157434908 168011 FINNGEN_R6_COPD_MODE FINNGEN NA 2022-01-24 COPD (mode) respiratory or thoracic disease Respiratory Or Thoracic Disease
rs35759537 3618 0.00205 0.15212 1.16429994404277 257640 FINNGEN_R6_M13_OSTEOCHONDROPATHY FINNGEN NA 2022-01-24 Other osteochondropathies musculoskeletal or connective tissue disease Musculoskeletal Or Connective Tissue Disease
rs35759537 3618 0.0021 -0.43138 0.649612011302526 259188 FINNGEN_R6_ARTRHO_POSTDYSENTERIC FINNGEN NA 2022-01-24 Postydysenteric arthropathy infectious disease Infectious Disease
rs35759537 3618 0.0032 0.011 1.01106072244472 21811 GCST90016601 GCST PMID:33686288 2021-03-08 Anorexia nervosa vs Tourette's syndrome and other tic disorders (ordinary least squares (OLS)) nervous system disease Nervous System Disease
rs35759537 3618 0.000337 -0.0457 0.955328517760558 249793 FINNGEN_R6_KELA_DIAB_INSUL_EXMORE FINNGEN NA 2022-01-24 "Diabetes, insuline treatment (Kela reimbursement) (more control exclusions)" pancreas disease Pancreas Disease
rs35759537 3618 0.00292 -0.16294 0.84964216541519 147061 FINNGEN_R6_O15_ICP FINNGEN NA 2022-01-24 Intrahepatic Cholestasis of Pregnancy (ICP) gastrointestinal disease Gastrointestinal Disease
rs35759537 3618 0.00294 -0.33107 0.718154896438299 251215 FINNGEN_R6_H7_PARASTRA3 FINNGEN NA 2022-01-24 Third [oculomotor] nerve palsy disease of visual system Disease Of Visual System
rs35759537 3618 0.000325 -0.07566 0.927131377645661 230024 FINNGEN_R6_J10_COPD FINNGEN NA 2022-01-24 COPD respiratory or thoracic disease Respiratory Or Thoracic Disease
rs35759537 3618 0.000213 -0.04505 0.955949683153985 249334 FINNGEN_R6_DM_OTHER_WIDE FINNGEN NA 2022-01-24 "Other diabetes, wide definition" pancreas disease Pancreas Disease
rs35759537 3618 0.00122 -0.11262 0.893490121860506 238459 FINNGEN_R6_F5_PANIC FINNGEN NA 2022-01-24 Panic disorder nervous system disease Nervous System Disease
rs35759537 3618 0.0012 -0.000737084 0.999263187579682 484598 GCST90038636 GCST PMID:33959723 2021-04-08 Hyperthyroidism or thyrotoxicosis endocrine system disease Endocrine System Disease
rs35759537 3618 0.000273 -0.0782 0.924779452156286 229603 FINNGEN_R6_J10_COPDNAS FINNGEN NA 2022-01-24 Other chronic obstructive pulmonary disease respiratory or thoracic disease Respiratory Or Thoracic Disease
rs35759537 3618 0.000747 -0.06533 0.9367582821322 260405 FINNGEN_R6_J10_COPDNAS_INCLAVO FINNGEN NA 2022-01-24 "Other chronic obstructive pulmonary disease , including avohilmo" respiratory or thoracic disease Respiratory Or Thoracic Disease
rs35759537 3618 0.000302 -0.07757 0.925362246772172 260405 FINNGEN_R6_COPD_HOSPITAL FINNGEN NA 2022-01-24 "COPD, hospital admissions" respiratory or thoracic disease Respiratory Or Thoracic Disease
rs35759537 3618 0.00377 -0.11298 0.893168523307849 260405 FINNGEN_R6_F5_EATING FINNGEN NA 2022-01-24 Eating disorders nervous system disease Nervous System Disease
rs35759537 3618 0.00212 -0.16935 0.844213376989985 83570 FINNGEN_R6_O15_ICP_EXMORE FINNGEN NA 2022-01-24 Intrahepatic Cholestasis of Pregnancy (ICP)  (more control exclusions) gastrointestinal disease Gastrointestinal Disease
rs35759537 3618 0.00257 0.06135 1.06327099391732 260405 FINNGEN_R6_ABDOM_HERNIA FINNGEN NA 2022-01-24 Hernia of abodminal wall gastrointestinal disease Gastrointestinal Disease
rs35759537 3618 6.43e-05 -0.0462 0.954850972897842 260405 FINNGEN_R6_DIABETES_FG FINNGEN NA 2022-01-24 "Diabetes, varying definitions" pancreas disease Pancreas Disease
rs35759537 3618 0.000582 -0.11322 0.892954188583451 238735 FINNGEN_R6_F5_SOMATOFORM FINNGEN NA 2022-01-24 Somatoform disorder nervous system disease Nervous System Disease
rs35759537 3618 0.000521 -0.16697 0.846224997706322 147061 FINNGEN_R6_O15_ICP_WIDE FINNGEN NA 2022-01-24 "Intrahepatic Cholestasis of Pregnancy (ICP) , incl. ICD-8" gastrointestinal disease Gastrointestinal Disease
rs35759537 3618 0.00177 -0.17888 0.836206238125166 258993 FINNGEN_R6_M13_POSTOPMUSCULOSKE FINNGEN NA 2022-01-24 "Postprocedural musculoskeletal disorders, not elsewhere classified" musculoskeletal or connective tissue disease Musculoskeletal Or Connective Tissue Disease
rs35759537 3618 0.0005351 -0.1194 0.8874527486568 24840 GCST010681 GCST PMID:32005708 2020-01-31 Type 1 diabetes pancreas disease Pancreas Disease
rs35759537 3618 0.00165 -0.03875 0.961991176880868 260405 FINNGEN_R6_AB1_INTESTINAL_INFECTIONS FINNGEN NA 2022-01-24 Intestinal infectious diseases infectious disease Infectious Disease
rs35759537 3618 0.00023 -0.000792556 0.99920775798955 484598 GCST90038693 GCST PMID:33959723 2021-04-08 Cervical spondylosis musculoskeletal or connective tissue disease Musculoskeletal Or Connective Tissue Disease
rs35759537 3618 0.00213450415389 -0.0406885076191 0.960128155978491 127265 GCST009722 GCST PMID:31959993 2020-01-20 Glaucoma (multi-trait analysis) disease of visual system Disease Of Visual System
rs11621792 3618 0.00484 -0.36491 0.694259131388139 257184 FINNGEN_R6_D3_SCNDTHROMBOCYTOPENIA FINNGEN NA 2022-01-24 Secondary thrombocytopenia hematologic disease Hematologic Disease
rs11621792 3618 0.0022 0.00083587 1.00083621943668 484598 GCST90038628 GCST PMID:33959723 2021-04-08 Gallbladder disease gastrointestinal disease Gastrointestinal Disease
rs11621792 3618 0.00423 0.02938 1.0298158501549 249793 FINNGEN_R6_KELA_DIAB_INSUL_EXMORE FINNGEN NA 2022-01-24 "Diabetes, insuline treatment (Kela reimbursement) (more control exclusions)" pancreas disease Pancreas Disease
rs11621792 3618 0.000592 -0.04066 0.960155527336393 165842 FINNGEN_R6_FG_DISVEINLYMPH FINNGEN NA 2022-01-24 "Diseases of veins, lymphatic vessels and lymph nodes, not elsewhere classified (FINNGEN)" cardiovascular disease Cardiovascular Disease
rs11621792 3618 0.00424 -0.04286 0.95804550704961 260405 FINNGEN_R6_I9_VTE FINNGEN NA 2022-01-24 Venous thromboembolism cardiovascular disease Cardiovascular Disease
rs11621792 3618 0.00224 0.43426 1.54382020919428 240751 FINNGEN_R6_H7_CONJUNAS FINNGEN NA 2022-01-24 Other specified and unspecified disorders of conjunctiva disease of visual system Disease Of Visual System
rs11621792 3618 0.0048 0.000741358 1.00074163287376 484598 GCST90038629 GCST PMID:33959723 2021-04-08 Cholelithiasis or gall stones gastrointestinal disease Gastrointestinal Disease
rs11621792 3618 0.00313 0.05028 1.05156549349668 78633 FINNGEN_R6_O15_POSTPART_DEPR FINNGEN NA 2022-01-24 Postpartum depression pregnancy or perinatal disease Pregnancy Or Perinatal Disease
rs11621792 3618 0.00341 -0.02204 0.97820110622439 260405 FINNGEN_R6_FG_CVD FINNGEN NA 2022-01-24 Cardiovascular diseases (excluding rheumatic etc) cardiovascular disease Cardiovascular Disease
rs11621792 3618 0.00355 -0.02892 0.971494180892378 260405 FINNGEN_R6_I9_DISVEINLYMPH FINNGEN NA 2022-01-24 "Diseases of veins, lymphatic vessels and lymph nodes, not elsewhere classified" cardiovascular disease Cardiovascular Disease
rs11621792 3618 0.000873 -0.23792 0.788265749831374 133287 FINNGEN_R6_N14_BARTHOABSCESS FINNGEN NA 2022-01-24 Abscess of Bartholin gland infectious disease Infectious Disease
rs11621792 3618 0.000507 -0.07633 0.926510407670809 147061 FINNGEN_R6_N14_ENDOMETRIOSIS_ASRM_STAGE3_4 FINNGEN NA 2022-01-24 "Endomtriosis ASRM stages 3,4" reproductive system or breast disease Reproductive System Or Breast Disease
rs17696200 3618 0.00263 -0.18464 0.831403535256333 86264 FINNGEN_R6_N14_OTHDISMALEGEN FINNGEN NA 2022-01-24 Other disorders of male genital organs reproductive system or breast disease Reproductive System Or Breast Disease
rs17696200 3618 0.0023 0.01 1.01005016708417 23040 GCST90016608 GCST PMID:33686288 2021-03-08 Bipolar disorder vs obsessive compulsive disorder (ordinary least squares (OLS)) nervous system disease Nervous System Disease
rs17696200 3618 0.00497848 0.0936997929180405 1.09823 11989 GCST005810 GCST PMID:29559693 2018-03-20 Osteoarthritis of the hip (hospital diagnosed) musculoskeletal or connective tissue disease Musculoskeletal Or Connective Tissue Disease
rs17696200 3618 0.00128 -0.26536 0.766929805542845 259763 FINNGEN_R6_DM_AION FINNGEN NA 2022-01-24 AION (anterior ischemic optic neuropathy) disease of visual system Disease Of Visual System
rs17696200 3618 0.0034 -0.0407412 NA 451099 GCST90000512 GCST PMID:34111113 2021-06-10 Frozen shoulder musculoskeletal or connective tissue disease Musculoskeletal Or Connective Tissue Disease
rs17696200 3618 0.00323 0.24396 1.2762932777373 246904 FINNGEN_R6_L12_LOCALDCONNECTISSUEOTH FINNGEN NA 2022-01-24 Other localized connective tissue disorders musculoskeletal or connective tissue disease Musculoskeletal Or Connective Tissue Disease
rs17696200 3618 0.0016 -0.0075 0.992528054819138 61027 GCST90016621 GCST PMID:33686288 2021-03-08 Schizophrenia vs bipolar disorder (ordinary least squares (OLS)) nervous system disease Nervous System Disease
rs17696200 3618 0.0013 -0.26532 0.766960483348618 259085 FINNGEN_R6_H7_OPTNERVNAS FINNGEN NA 2022-01-24 "Disorders of optic nerve, not elsewhere classified" disease of visual system Disease Of Visual System
rs17696200 3618 0.000289 -0.05805 0.943602766118969 147061 FINNGEN_R6_I9_HYPTENSPREG FINNGEN NA 2022-01-24 "Hypertension complicating pregnancy, childbirth, and the puerperium" pregnancy or perinatal disease Pregnancy Or Perinatal Disease
rs17696200 3618 0.000289 -0.05805 0.943602766118969 147061 FINNGEN_R6_O15_HYPTENSPREG FINNGEN NA 2022-01-24 Pregnancy hypertension pregnancy or perinatal disease Pregnancy Or Perinatal Disease
rs17696200 3618 0.000153 -0.05693 0.944660193265689 147061 FINNGEN_R6_O15_OEDEM_PROTUR_HYPERT FINNGEN NA 2022-01-24 "Oedema, proteinuria and hypertensive disorders in pregnancy, childbirth and the puerperium" pregnancy or perinatal disease Pregnancy Or Perinatal Disease
rs73266074 3618 0.00353 0.06489 1.06704164334759 211357 FINNGEN_R6_J10_VOCALLARYNX FINNGEN NA 2022-01-24 "Diseases of vocal cords and larynx+other diseases of upper respiratory tract, no elsewhere classified" respiratory or thoracic disease Respiratory Or Thoracic Disease
rs73266074 3618 0.00153 0.10419 1.10981129903157 258624 FINNGEN_R6_M13_OTHCONN FINNGEN NA 2022-01-24 Other systemic involvement of connective tissue musculoskeletal or connective tissue disease Musculoskeletal Or Connective Tissue Disease
rs73266074 3618 0.0023 0.03032 1.03078433216928 260405 FINNGEN_R6_J10_RESPIRATORY FINNGEN NA 2022-01-24 Diseases of the respiratory system respiratory or thoracic disease Respiratory Or Thoracic Disease
rs73266074 3618 0.0014 0.09536 1.10005480358039 165372 FINNGEN_R6_ASTHMA_PNEUMONIA_AND_SEPSIS FINNGEN NA 2022-01-24 Asthma-related pneumonia or sepsis infectious disease Infectious Disease
rs73266074 3618 0.00339 -0.29957 0.741136841015073 260405 FINNGEN_R6_K11_HYPODONTIA_INCLAVO FINNGEN NA 2022-01-24 "Hypodontia, including avohilmo" gastrointestinal disease Gastrointestinal Disease
rs73266074 3618 0.0035 0.011 1.01106072244472 45494 GCST90016624 GCST PMID:33686288 2021-03-08 Schizophrenia vs Tourette's syndrome and other tic disorders (ordinary least squares (OLS)) nervous system disease Nervous System Disease
rs73266074 3618 0.00163 0.10556 1.11133278248944 208965 FINNGEN_R6_OTHER_SYSTCON_FG FINNGEN NA 2022-01-24 Other systemic involvement of connective tissue (FG) musculoskeletal or connective tissue disease Musculoskeletal Or Connective Tissue Disease
rs73266074 3618 8e-04 0.19729 1.2180972376888 254956 FINNGEN_R6_M13_SJOGREN FINNGEN NA 2022-01-24 Sicca syndrome [Sjögren] disease of visual system Disease Of Visual System
rs73266074 3618 0.000643 0.54616 1.7266100888653 257672 FINNGEN_R6_J10_ARDS FINNGEN NA 2022-01-24 Adult respiratory distress syndrome respiratory or thoracic disease Respiratory Or Thoracic Disease
rs73266074 3618 0.0013 0.00128927 1.00129010146586 484598 GCST90038629 GCST PMID:33959723 2021-04-08 Cholelithiasis or gall stones gastrointestinal disease Gastrointestinal Disease
rs73266074 3618 0.00322 -0.20621 0.813662189280665 233369 FINNGEN_R6_K11_TONGUE FINNGEN NA 2022-01-24 Diseases of tongue gastrointestinal disease Gastrointestinal Disease
rs73266074 3618 0.00131 0.09222 1.09660604887565 260405 FINNGEN_R6_M13_SYSTCONNECT FINNGEN NA 2022-01-24 Systemic connective tissue disorders musculoskeletal or connective tissue disease Musculoskeletal Or Connective Tissue Disease
rs73266074 3618 0.00227 -0.18716 0.829311036003896 250178 FINNGEN_R6_H7_CORNEALOTH FINNGEN NA 2022-01-24 Other disorders of cornea disease of visual system Disease Of Visual System
rs73266074 3618 0.00235 0.03571 1.03635525988261 260405 FINNGEN_R6_J10_UPPERDIS FINNGEN NA 2022-01-24 Other diseases of upper respiratory tract respiratory or thoracic disease Respiratory Or Thoracic Disease
rs73266074 3618 0.00319 0.08749 1.09143135007488 205727 FINNGEN_R6_J10_CHRONRHINITIS FINNGEN NA 2022-01-24 "Chronic rhinitsi, nasopharyngitis and pharyngitis" respiratory or thoracic disease Respiratory Or Thoracic Disease
rs73266074 3618 0.00196 -0.63767 0.528522447812287 258915 FINNGEN_R6_Q17_OTHER_OSTEOCHONDROD FINNGEN NA 2022-01-24 Other osteochondrodysplasias musculoskeletal or connective tissue disease Musculoskeletal Or Connective Tissue Disease
rs73266074 3618 0.00124 0.09652 1.10133160755568 165357 FINNGEN_R6_ASTHMA_PNEUMONIA FINNGEN NA 2022-01-24 Asthma-related pneumonia infectious disease Infectious Disease
rs73266074 3618 0.00067 0.00142344 1.00142445357158 484598 GCST90038628 GCST PMID:33959723 2021-04-08 Gallbladder disease gastrointestinal disease Gastrointestinal Disease
rs61974485 3618 0.000246 -0.0320894015086131 0.96842 639221 GCST011365 GCST PMID:33532862 2021-02-03 Myocardial infarction cardiovascular disease Cardiovascular Disease
rs61974485 3618 0.00076 0.00120884 1.00120957094157 484598 GCST90038607 GCST PMID:33959723 2021-04-08 Venous thromboembolism cardiovascular disease Cardiovascular Disease
rs12878001 3618 0.000747 0.11065 1.11700388706951 198560 FINNGEN_R6_M13_ENTESOPATHYLOW FINNGEN NA 2022-01-24 "Enthesopathies of lower limb, excluding foot" musculoskeletal or connective tissue disease Musculoskeletal Or Connective Tissue Disease
rs12878001 3618 0.0038 -0.058 0.943649947436799 260405 FINNGEN_R6_H7_ALLERGICCONJUNCTIVITIS FINNGEN NA 2022-01-24 Allergic conjunctivitis disease of visual system Disease Of Visual System
rs12878001 3618 0.00331 -0.10603 0.899397665741219 147061 FINNGEN_R6_N14_ENDOMETRIOSIS_ASRM_STAGE1_2 FINNGEN NA 2022-01-24 "Endomtriosis ASRM stages 1,2" reproductive system or breast disease Reproductive System Or Breast Disease
rs12878001 3618 0.000598 0.16465 1.17898040334924 196261 FINNGEN_R6_M13_ACHILLESTEND FINNGEN NA 2022-01-24 Achilles tendinitis musculoskeletal or connective tissue disease Musculoskeletal Or Connective Tissue Disease
rs12878001 3618 0.00018 -0.00399104 0.996016913615557 484598 GCST90038604 GCST PMID:33959723 2021-04-08 Hypertension cardiovascular disease Cardiovascular Disease
rs12878001 3618 0.0039 -0.000584998 0.999415173077968 484598 GCST90038666 GCST PMID:33959723 2021-04-08 Other renal or kidney problem urinary system disease Urinary System Disease
rs12878001 3618 0.000713 -0.04916 0.952028792905022 260405 FINNGEN_R6_K11_GALLBILPANC FINNGEN NA 2022-01-24 "Disorders of gallbladder, biliary tract and pancreas" pancreas disease Pancreas Disease
rs12878001 3618 0.0028 0.000702413 1.00070265974978 484598 GCST90038668 GCST PMID:33959723 2021-04-08 Bronchitis respiratory or thoracic disease Respiratory Or Thoracic Disease
rs12878001 3618 0.00179 -0.05065 0.950611326278473 254733 FINNGEN_R6_K11_CHOLELITH FINNGEN NA 2022-01-24 Cholelithiasis gastrointestinal disease Gastrointestinal Disease
rs12878001 3618 0.00132 -0.05123 0.950060131571148 255750 FINNGEN_R6_CHOLELITH_BROAD FINNGEN NA 2022-01-24 "Cholelithiasis, broad definition with cholecystitis" gastrointestinal disease Gastrointestinal Disease
rs12878001 3618 0.000172 -0.1989 0.819631852420145 260405 FINNGEN_R6_H7_OPTNERVE FINNGEN NA 2022-01-24 Disorders of optic nerve and visual pathways disease of visual system Disease Of Visual System
rs12878001 3618 0.00334 -0.10949 0.896291127228567 85213 FINNGEN_R6_N14_ENDOMETRIOSIS_PELVICPERITONEUM FINNGEN NA 2022-01-24 Endometriosis of pelvic peritoneum reproductive system or breast disease Reproductive System Or Breast Disease
rs12878001 3618 0.0043 -0.19335 0.824193455941789 259741 FINNGEN_R6_H7_OPTNEUROTH FINNGEN NA 2022-01-24 Other disorders of optic [2nd] nerve and visual pathways disease of visual system Disease Of Visual System
rs12878001 3618 0.00144 -0.24399 0.78349546917838 259535 FINNGEN_R6_H7_OPTNEURITIS FINNGEN NA 2022-01-24 Optic neuritis disease of visual system Disease Of Visual System
rs12878001 3618 0.00426 0.34526 1.41235708477617 222276 FINNGEN_R6_E4_THYROIDITAUTOIM FINNGEN NA 2022-01-24 Autoimmune thyroiditis endocrine system disease Endocrine System Disease
rs77914445 3618 0.00098 0.05438 1.05588576251954 260405 FINNGEN_R6_I9_CEREBVASC FINNGEN NA 2022-01-24 Cerebrovascular diseases cardiovascular disease Cardiovascular Disease
rs77914445 3618 0.00265 0.07648 1.07948060050926 260405 FINNGEN_R6_M13_SYSTCONNECT FINNGEN NA 2022-01-24 Systemic connective tissue disorders musculoskeletal or connective tissue disease Musculoskeletal Or Connective Tissue Disease
rs77914445 3618 0.00103 0.03699 1.03768264395983 260405 FINNGEN_R6_RX_ANTIHYP FINNGEN NA 2022-01-24 Antihypertensive medication - note that there are other indications cardiovascular disease Cardiovascular Disease
rs77914445 3618 0.00391 0.02905 1.02947606699166 260405 FINNGEN_R6_L12_SKIN FINNGEN NA 2022-01-24 Diseases of the skin and subcutaneous tissue integumentary system disease Integumentary System Disease
rs77914445 3618 0.00104 0.21736 1.24279142652809 204798 FINNGEN_R6_JUVEN_ARTHR FINNGEN NA 2022-01-24 Juvenile arthritis (FINNGEN) musculoskeletal or connective tissue disease Musculoskeletal Or Connective Tissue Disease
rs77914445 3618 0.00351 0.24003 1.27128728836798 259389 FINNGEN_R6_G6_OTHDEMYEL FINNGEN NA 2022-01-24 Other demyelinating diseases of the central nervous system nervous system disease Nervous System Disease
rs77914445 3618 5.7e-05 0.00467105 1.00468197635995 484598 GCST90038604 GCST PMID:33959723 2021-04-08 Hypertension cardiovascular disease Cardiovascular Disease
rs77914445 3618 0.0035 0.00261833 1.00262176081968 484598 GCST90038599 GCST PMID:33959723 2021-04-08 Diabetes or endocrine disease pancreas disease Pancreas Disease
rs77914445 3618 0.00295 0.28413 1.32860563825954 231919 FINNGEN_R6_E4_LACTONAS FINNGEN NA 2022-01-24 "Lactose intolerance, other/unspecified" gastrointestinal disease Gastrointestinal Disease
rs77914445 3618 0.0038 0.00104441 1.00104495558605 484598 GCST90038656 GCST PMID:33959723 2021-04-08 Osteoporosis musculoskeletal or connective tissue disease Musculoskeletal Or Connective Tissue Disease
rs77914445 3618 0.000502 0.067726 1.07007206855995 520580 GCST90014023 GCST PMID:34012112 2021-05-19 Type 1 diabetes pancreas disease Pancreas Disease
rs77914445 3618 0.0021 0.000727541 1.00072780572215 484598 GCST90038634 GCST PMID:33959723 2021-04-08 Type 2 diabetes pancreas disease Pancreas Disease
rs77914445 3618 0.000181 0.04587 1.04693830013091 260360 FINNGEN_R6_I9_HYPTENS FINNGEN NA 2022-01-24 Hypertension cardiovascular disease Cardiovascular Disease
rs77914445 3618 0.00053 0.000769124 1.00076941985171 484598 GCST90038644 GCST PMID:33959723 2021-04-08 Chronic or degenerative neurological problem nervous system disease Nervous System Disease
rs77914445 3618 0.000187 0.04571 1.04677080340298 260405 FINNGEN_R6_I9_HYPERTENSION FINNGEN NA 2022-01-24 Hypertensive diseases cardiovascular disease Cardiovascular Disease
rs77914445 3618 0.000553 0.17898 1.1959968239922 260405 FINNGEN_R6_G6_DEMYEL FINNGEN NA 2022-01-24 Demyelenating diseases of the central nervous system nervous system disease Nervous System Disease
rs77914445 3618 0.00388 0.13198 1.14108549732907 260405 FINNGEN_R6_G6_MYONEU FINNGEN NA 2022-01-24 Diseases of the myoneural junction and muscle nervous system disease Nervous System Disease
rs77914445 3618 0.00205 0.2016 1.2233585668029 198740 FINNGEN_R6_M13_OLECRANONBURSITIS FINNGEN NA 2022-01-24 Olecranon bursitis musculoskeletal or connective tissue disease Musculoskeletal Or Connective Tissue Disease
rs77914445 3618 0.00286 0.27125 1.31160293013295 231834 FINNGEN_R6_G6_MONONPOTHUS FINNGEN NA 2022-01-24 Other and unspecified mononeuropathies of upper limb nervous system disease Nervous System Disease
rs77914445 3618 0.0022 0.29421 1.34206570787515 173870 FINNGEN_R6_M13_JUVERHEU FINNGEN NA 2022-01-24 Juvenile rheuma musculoskeletal or connective tissue disease Musculoskeletal Or Connective Tissue Disease
rs77914445 3618 0.00213 0.05649 1.05811603358698 260405 FINNGEN_R6_L12_OTHERSKINSUBCUTIS FINNGEN NA 2022-01-24 Other disorders of skin and subcutaneous tissue integumentary system disease Integumentary System Disease
rs77914445 3618 0.00265 0.13603 1.14571626456723 243506 FINNGEN_R6_H7_CHALAZION FINNGEN NA 2022-01-24 Chalazion infectious disease Infectious Disease
rs77914445 3618 0.0019 0.00390328 1.00391090771852 484598 GCST90038595 GCST PMID:33959723 2021-04-08 Cardiovascular disease cardiovascular disease Cardiovascular Disease
rs77914445 3618 0.00198 -0.07113 0.931340809952127 242802 FINNGEN_R6_PRIM_KNEEARTHROSIS FINNGEN NA 2022-01-24 "Primary gonarthrosis, bilateral" musculoskeletal or connective tissue disease Musculoskeletal Or Connective Tissue Disease
rs77914445 3618 0.000112 0.08841 1.09243592895238 260405 FINNGEN_R6_AB1_VIRAL_SKIN_MUCOUS_MEMBRANE FINNGEN NA 2022-01-24 Viral infections characterized by skin and mucous membrane lesions infectious disease Infectious Disease
rs77914445 3618 0.0008664 0.1073 1.11326818484272 24840 GCST010681 GCST PMID:32005708 2020-01-31 Type 1 diabetes pancreas disease Pancreas Disease
rs3742828 3618 0.00379 0.18385 1.20183553424484 241991 FINNGEN_R6_I9_ANEUR FINNGEN NA 2022-01-24 Endovascular or surgical operations to intracerebral aneurysms cardiovascular disease Cardiovascular Disease
rs3742828 3618 0.00347 -0.05301 0.948370528729592 236856 FINNGEN_R6_I9_MI_STRICT FINNGEN NA 2022-01-24 "Myocardial infarction, strict" cardiovascular disease Cardiovascular Disease
rs3742828 3618 0.00115 -0.40179 0.669121246399 198314 FINNGEN_R6_KRA_PSY_TIC_EXMORE FINNGEN NA 2022-01-24 Tic disorders (more control exclusions) nervous system disease Nervous System Disease
rs3742828 3618 0.00213 -0.373 0.688665232843956 260405 FINNGEN_R6_KRA_PSY_TIC FINNGEN NA 2022-01-24 Tic disorders nervous system disease Nervous System Disease
rs3742828 3618 0.00207 -0.38495 0.680484659586975 257057 FINNGEN_R6_F5_TIC FINNGEN NA 2022-01-24 Tic disorders nervous system disease Nervous System Disease
rs3742828 3618 0.000389 0.51733 1.67754262604521 253497 FINNGEN_R6_M13_POLYMYO FINNGEN NA 2022-01-24 Polymyositis urinary system disease Urinary System Disease
rs3742828 3618 0.0028 0.009 1.00904062177387 59056 GCST90016620 GCST PMID:33686288 2021-03-08 Schizophrenia vs autism spectrum disorder (ordinary least squares (OLS)) nervous system disease Nervous System Disease
rs3742828 3618 0.00245 0.47468 1.60749971526413 258431 FINNGEN_R6_G6_MYOMUSCINOTH FINNGEN NA 2022-01-24 Disorders of myonerural junction and muscle in diseases in classifeid elsewhere nervous system disease Nervous System Disease
rs3742828 3618 0.00402809774026095 0.0748384195977346 1.07771 24094 GCST009980 GCST PMID:31969693 2020-01-23 Major depressive disorder in trauma exposed individuals nervous system disease Nervous System Disease
rs3742828 3618 0.00064 0.00164806 1.00164941879724 484598 GCST90038598 GCST PMID:33959723 2021-04-08 Renal or urological disease urinary system disease Urinary System Disease
rs3742828 3618 0.00458 -0.09813 0.906531047057284 201831 FINNGEN_R6_J10_CHRONLARYNGITIS FINNGEN NA 2022-01-24 Chronic laryngitis and laryngotracheitis infectious disease Infectious Disease
rs3742828 3618 2.80441690015494e-06 0.0117319900086262 NA 330759 GCST90012115 GCST PMID:32986727 2020-09-28 Age-related hearing impairment (MTAG) nervous system disease Nervous System Disease
rs3742828 3618 0.0011 0.00055545 1.00055560429092 484598 GCST90038630 GCST PMID:33959723 2021-04-08 Urinary tract or kidney infection infectious disease Infectious Disease
rs10145740 3618 0.00073 -0.042084653255654 0.958788612559428 471717 GCST011364 GCST PMID:33532862 2021-02-03 Myocardial infarction cardiovascular disease Cardiovascular Disease
rs10145740 3618 0.00123 -0.53515 0.585581446339722 224930 FINNGEN_R6_H7_DISORDERLENSNAS FINNGEN NA 2022-01-24 Other specified and unspecified disorders of lens disease of visual system Disease Of Visual System
rs10145740 3618 0.00195 0.09982 1.10497200521309 260405 FINNGEN_R6_F5_BEHEMOCHILD FINNGEN NA 2022-01-24 Behauvioural and emotional disorders with onset usually occuring in childhood and adolescence nervous system disease Nervous System Disease
rs10145740 3618 0.000504 -0.15241 0.858636167734119 255726 FINNGEN_R6_K11_ALCOLIV FINNGEN NA 2022-01-24 Alcoholic liver disease gastrointestinal disease Gastrointestinal Disease
rs10145740 3618 0.00471 0.079657 1.08291556392728 1557411 GCST011083 GCST PMID:32404885 2020-05-13 COVID-19 (hospitalized vs population) RELEASE 5 infectious disease Infectious Disease
rs10145740 3618 0.00085 -0.16304 0.849557205446718 252369 FINNGEN_R6_L12_NAILDIS FINNGEN NA 2022-01-24 Nail disorders integumentary system disease Integumentary System Disease
rs10145740 3618 0.000519 -0.15191 0.859065593165397 260405 FINNGEN_R6_ALCOLIVER FINNGEN NA 2022-01-24 Alcoholic liver disease gastrointestinal disease Gastrointestinal Disease
rs10145740 3618 0.00077 -0.00344777 0.996558166734195 484598 GCST90038595 GCST PMID:33959723 2021-04-08 Cardiovascular disease cardiovascular disease Cardiovascular Disease
rs12888998 3618 0.00429993008635839 0.0186395140225477 1.01881431413805 408422 GCST90014325 GCST PMID:34103634 2021-06-08 Asthma respiratory or thoracic disease Respiratory Or Thoracic Disease
rs12888998 3618 1.241e-06 0.01122 NA 357957 GCST006475 GCST PMID:29942085 2018-06-25 Depressed affect nervous system disease Nervous System Disease
rs12888998 3618 0.00228 0.06177 1.06371766152839 221584 FINNGEN_R6_K11_IBS FINNGEN NA 2022-01-24 Irritable bowel syndrome gastrointestinal disease Gastrointestinal Disease
rs12888998 3618 0.0012 0.00204856 1.0020506597326 484598 GCST90038599 GCST PMID:33959723 2021-04-08 Diabetes or endocrine disease pancreas disease Pancreas Disease
rs12888998 3618 0.00053 0.00153562 1.00153679966816 484598 GCST90038637 GCST PMID:33959723 2021-04-08 Hypothyroidism or myxedema endocrine system disease Endocrine System Disease
rs12888998 3618 0.002332 0.0173 1.01745051169806 296525 GCST005194 GCST PMID:29212778 2017-12-06 Coronary artery disease cardiovascular disease Cardiovascular Disease
rs12888998 3618 0.0023699 0.0426162 1.04353730836403 86995 GCST000998 GCST PMID:21378990 2011-03-06 Coronary heart disease cardiovascular disease Cardiovascular Disease
rs12888998 3618 0.000875 -0.05076 0.95050676478357 260405 FINNGEN_R6_F5_ORGANIC FINNGEN NA 2022-01-24 "Organic, including symptomatic, mental disorders" nervous system disease Nervous System Disease
rs12888998 3618 0.00113 0.1221 1.12986708283946 233045 FINNGEN_R6_N14_NEUROMUSCDYSBLADD FINNGEN NA 2022-01-24 Neuromuscular dysfuntion of bladder urinary system disease Urinary System Disease
rs12888998 3618 0.001 0.00112091 1.00112153845441 484598 GCST90038646 GCST PMID:33959723 2021-04-08 Migraine cardiovascular disease Cardiovascular Disease
rs12888998 3618 1.26765186585784e-06 0.0057035 1.00571979592266 322580 GCST005902 GCST PMID:29662059 2018-04-16 Depression (broad) nervous system disease Nervous System Disease
rs12888998 3618 0.00021 0.00235892 1.00236170444078 484598 GCST90038616 GCST PMID:33959723 2021-04-08 Asthma respiratory or thoracic disease Respiratory Or Thoracic Disease
rs12888998 3618 0.0033 0.011 1.01106072244472 45494 GCST90016624 GCST PMID:33686288 2021-03-08 Schizophrenia vs Tourette's syndrome and other tic disorders (ordinary least squares (OLS)) nervous system disease Nervous System Disease
rs12888998 3618 0.00166 -0.04503 0.95596880233884 246915 FINNGEN_R6_AB1_ERYSIPELAS FINNGEN NA 2022-01-24 Erysipelas infectious disease Infectious Disease
rs12888998 3618 0.00471 -0.108 0.897627596430435 147061 FINNGEN_R6_O15_ICP_WIDE FINNGEN NA 2022-01-24 "Intrahepatic Cholestasis of Pregnancy (ICP) , incl. ICD-8" gastrointestinal disease Gastrointestinal Disease
rs12888998 3618 0.00053 0.00166906 1.0016704536559 484598 GCST90038635 GCST PMID:33959723 2021-04-08 Thyroid problem (not cancer) endocrine system disease Endocrine System Disease
rs12888998 3618 0.00189 -0.06967 0.932701560640946 244571 FINNGEN_R6_APPENDACUT_COMPLIC FINNGEN NA 2022-01-24 "Acute appendicitis, with complications" gastrointestinal disease Gastrointestinal Disease
rs12888998 3618 0.00155 0.20998 1.23365338664228 249773 FINNGEN_R6_H8_VESTIFUNCNAS FINNGEN NA 2022-01-24 Other/unspecified disorders of vestibular function disease of ear Disease Of Ear
rs12888998 3618 0.00119 0.27445 1.31580678208521 222276 FINNGEN_R6_E4_THYROIDITAUTOIM FINNGEN NA 2022-01-24 Autoimmune thyroiditis endocrine system disease Endocrine System Disease
rs12888998 3618 0.00019 0.0263463 1.0266964318923 547261 GCST005195 GCST PMID:29212778 2017-12-06 Coronary artery disease cardiovascular disease Cardiovascular Disease
rs12888998 3618 1.2384113830094e-06 0.0233696502979786 1.02364486024734 602604 GCST90000514 GCST PMID:34187846 2021-06-29 Gastroesophageal reflux disease gastrointestinal disease Gastrointestinal Disease
rs146572869 3618 0.0023 0.52276 1.68667645841702 260405 FINNGEN_R6_H7_GLAUCOMA_JOAG FINNGEN NA 2022-01-24 Juvenile Open Angle Glaucoma disease of visual system Disease Of Visual System
rs146572869 3618 0.000273 0.42353 1.52734357358294 260405 FINNGEN_R6_AB1_VIRAL_SKIN_MUCOUS_MEMBRANE FINNGEN NA 2022-01-24 Viral infections characterized by skin and mucous membrane lesions infectious disease Infectious Disease
rs146572869 3618 0.00205 0.38113 1.46393790496764 145101 FINNGEN_R6_Z21_SPECIAL_SCREEN_EXAM_INFECTIOUS_PARASITIC_DISEA FINNGEN NA 2022-01-24 Special screening examination for infectious and parasitic diseases infectious disease Infectious Disease
rs146572869 3618 0.00209 0.53015 1.69918716757879 254084 FINNGEN_R6_H7_GLAUCOMA_POAG FINNGEN NA 2022-01-24 "Primary open-angle glaucoma, strict" disease of visual system Disease Of Visual System
rs146572869 3618 0.00414 0.38956 1.47633106528411 260405 FINNGEN_R6_L12_RADIATIONRELATEDSKIN FINNGEN NA 2022-01-24 Radiation-related disorders of the skin and subcutaneous tissue integumentary system disease Integumentary System Disease
rs146572869 3618 0.000906 0.70047 2.01469939369682 219659 FINNGEN_R6_J10_COLD FINNGEN NA 2022-01-24 Acute nasopharyngitis(common cold) respiratory or thoracic disease Respiratory Or Thoracic Disease
rs146572869 3618 0.00403 -0.78826 0.454635172655049 255643 FINNGEN_R6_AB1_EBV FINNGEN NA 2022-01-24 Infectious mononucleosis infectious disease Infectious Disease
rs146572869 3618 0.000984 0.36643 1.44257541673673 260405 FINNGEN_R6_H7_GLAUCOMA FINNGEN NA 2022-01-24 Glaucoma disease of visual system Disease Of Visual System
rs146572869 3618 0.00274 0.90416 2.46985637209555 254601 FINNGEN_R6_AB1_CHLAMYDIA_OTHER FINNGEN NA 2022-01-24 Other sexually transmitted chlamydial diseases infectious disease Infectious Disease
rs117068593 3618 0.00459 -0.04047 0.960337974218492 260405 FINNGEN_R6_I9_CVD_HARD FINNGEN NA 2022-01-24 Hard cardiovascular diseases cardiovascular disease Cardiovascular Disease
rs117068593 3618 0.00338 -0.05478 0.946693397592654 253205 FINNGEN_R6_I9_STR FINNGEN NA 2022-01-24 "Stroke, excluding SAH" cardiovascular disease Cardiovascular Disease
rs117068593 3618 0.00309 -0.02909 0.971329040918921 260405 FINNGEN_R6_E4_ENDONUTRMET FINNGEN NA 2022-01-24 "Endocrine, nutritional and metabolic diseases" endocrine system disease Endocrine System Disease
rs117068593 3618 0.0021 -0.08078 0.92239659637545 165372 FINNGEN_R6_ASTHMA_PNEUMONIA_AND_SEPSIS FINNGEN NA 2022-01-24 Asthma-related pneumonia or sepsis infectious disease Infectious Disease
rs117068593 3618 9.4243986571681e-05 -0.11187878266596 0.894152637730414 17685 GCST90000529 GCST PMID:33830302 2021-04-08 Type 1 diabetes pancreas disease Pancreas Disease
rs117068593 3618 0.00309 -0.04498 0.956016601973937 235230 FINNGEN_R6_E4_HYTHY_AI_STRICT FINNGEN NA 2022-01-24 "Hypothyroidism, strict autoimmune" endocrine system disease Endocrine System Disease
rs117068593 3618 0.000837 -0.05123 0.950060131571148 244792 FINNGEN_R6_J10_ASTHMACOPDKELA FINNGEN NA 2022-01-24 Asthma/COPD (KELA code 203) respiratory or thoracic disease Respiratory Or Thoracic Disease
rs117068593 3618 0.00113 -0.08232 0.920977198833659 181323 FINNGEN_R6_M13_RHEUMA FINNGEN NA 2022-01-24 Rheumatoid arthritis musculoskeletal or connective tissue disease Musculoskeletal Or Connective Tissue Disease
rs117068593 3618 0.00194 0.07529 1.0781967826178 257198 FINNGEN_R6_M13_ARTHTROSIS_COX_PRIM_HIPSURG FINNGEN NA 2022-01-24 "Coxarthrosis, primary, with hip surgery" musculoskeletal or connective tissue disease Musculoskeletal Or Connective Tissue Disease
rs117068593 3618 0.000618 0.11919 1.12658394890509 85482 FINNGEN_R6_N14_ENDOMETRIOSIS_OVARY FINNGEN NA 2022-01-24 Endometriosis of ovary reproductive system or breast disease Reproductive System Or Breast Disease
rs117068593 3618 0.000716 -0.10827 0.89738526969498 255745 FINNGEN_R6_COPD_EARLY FINNGEN NA 2022-01-24 Early onset COPD respiratory or thoracic disease Respiratory Or Thoracic Disease
rs117068593 3618 0.00495 -0.13191 0.876419869318218 163040 FINNGEN_R6_ST19_TRAUMAT_SUBDU_HAEMORRHAGE FINNGEN NA 2022-01-24 Traumatic subdural haemorrhage cardiovascular disease Cardiovascular Disease
rs117068593 3618 0.00033 -0.15246 0.858593236999009 248109 FINNGEN_R6_WET_AMD FINNGEN NA 2022-01-24 Wet age-related macular degeneration disease of visual system Disease Of Visual System
rs117068593 3618 0.00488 -0.12129 0.88577704699872 243700 FINNGEN_R6_H7_RETINOPATHYDIAB_BKG FINNGEN NA 2022-01-24 Diabetic background retinopathy disease of visual system Disease Of Visual System
rs117068593 3618 0.00013 0.18276 1.20052624720358 85868 FINNGEN_R6_N14_ENDOMET_INFERT FINNGEN NA 2022-01-24 Endometriosis diagnosis and infertility diagnosis occurring together reproductive system or breast disease Reproductive System Or Breast Disease
rs117068593 3618 0.00259 -0.2379 0.788281515304025 208435 FINNGEN_R6_SLE_FG FINNGEN NA 2022-01-24 SLE (Finngen) urinary system disease Urinary System Disease
rs117068593 3618 0.0033 0.00112799 1.00112862641999 484598 GCST90038652 GCST PMID:33959723 2021-04-08 Bone disorder musculoskeletal or connective tissue disease Musculoskeletal Or Connective Tissue Disease
rs117068593 3618 6.7e-05 0.00098314 1.00098362344055 484598 GCST90038704 GCST PMID:33959723 2021-04-08 Fracture of upper limb or shoulder musculoskeletal or connective tissue disease Musculoskeletal Or Connective Tissue Disease
rs117068593 3618 0.000667 -0.04228 0.958601334618112 260405 FINNGEN_R6_J10_LOWCHRON FINNGEN NA 2022-01-24 Chronic lower respiratory diseases respiratory or thoracic disease Respiratory Or Thoracic Disease
rs117068593 3618 0.00309 -0.05623 0.945321686896734 254817 FINNGEN_R6_H7_RETINALDISOTH FINNGEN NA 2022-01-24 Other retinal disorders disease of visual system Disease Of Visual System
rs117068593 3618 0.00432 -0.05952 0.942216689069004 255347 FINNGEN_R6_G6_TIA FINNGEN NA 2022-01-24 Transient ischemic attack cardiovascular disease Cardiovascular Disease
rs117068593 3618 3.48e-05 0.14471 1.15570436739941 147061 FINNGEN_R6_N14_ENDOMETRIOSIS_ASRM_STAGE1_2 FINNGEN NA 2022-01-24 "Endomtriosis ASRM stages 1,2" reproductive system or breast disease Reproductive System Or Breast Disease
rs117068593 3618 0.00214 -0.08902 0.914827276845948 209654 FINNGEN_R6_RHEUMA_SEROPOS FINNGEN NA 2022-01-24 Seropositive rheumatoid arthritis musculoskeletal or connective tissue disease Musculoskeletal Or Connective Tissue Disease
rs117068593 3618 0.0023746 -0.0365736 0.964087134471952 113006 GCST004695 GCST PMID:28604731 2017-06-12 Insomnia complaints nervous system disease Nervous System Disease
rs117068593 3618 0.00257 -0.2622 0.769357136892029 260279 FINNGEN_R6_SLE_NOS FINNGEN NA 2022-01-24 "Systemic lupus erythematosus, unspecified" urinary system disease Urinary System Disease
rs117068593 3618 5.4e-06 4.78393806458275 119.574315437044 426795 GCST006980 GCST PMID:30598549 2018-12-31 Fractures musculoskeletal or connective tissue disease Musculoskeletal Or Connective Tissue Disease
rs117068593 3618 0.00233 0.38711 1.47271848139647 194550 FINNGEN_R6_M13_PATELLARTEND FINNGEN NA 2022-01-24 Patellar tendinitis musculoskeletal or connective tissue disease Musculoskeletal Or Connective Tissue Disease
rs117068593 3618 0.00424625971951322 0.0346971488349 NA 472868 GCST90012877 GCST PMID:33589840 2021-02-15 Alzheimer's disease or family history of Alzheimer's disease nervous system disease Nervous System Disease
rs117068593 3618 6.5e-05 -0.0030473 0.996957338306012 484598 GCST90038599 GCST PMID:33959723 2021-04-08 Diabetes or endocrine disease pancreas disease Pancreas Disease
rs117068593 3618 0.00145757220121613 0.00912426578229306 NA 330759 GCST90012115 GCST PMID:32986727 2020-09-28 Age-related hearing impairment (MTAG) nervous system disease Nervous System Disease
rs117068593 3618 4.44e-06 -0.05397 0.947460529891342 260405 FINNGEN_R6_AUTOIMMUNE FINNGEN NA 2022-01-24 Autoimmune diseases immune system disease Immune System Disease
rs117068593 3618 0.00227 -0.04993 0.951296012890996 213627 FINNGEN_R6_C_STROKE FINNGEN NA 2022-01-24 STROKE cardiovascular disease Cardiovascular Disease
rs117068593 3618 0.000353 -0.08559 0.917970521989288 260405 FINNGEN_R6_M13_RHEUMA_INCLAVO FINNGEN NA 2022-01-24 "Rheumatoid arthritis , including avohilmo" musculoskeletal or connective tissue disease Musculoskeletal Or Connective Tissue Disease
rs117068593 3618 0.00239 -0.03849 0.962241327104977 222629 FINNGEN_R6_COPD_ASTHMA_PNEUMONIA_SEPSIS FINNGEN NA 2022-01-24 COPD/asthma related pneumonia or pneumonia derived septichaemia infectious disease Infectious Disease
rs117068593 3618 1.88e-05 0.15461 1.16720266328914 85213 FINNGEN_R6_N14_ENDOMETRIOSIS_PELVICPERITONEUM FINNGEN NA 2022-01-24 Endometriosis of pelvic peritoneum reproductive system or breast disease Reproductive System Or Breast Disease
rs117068593 3618 0.00357 -0.12368 0.883662567665706 258531 FINNGEN_R6_RHEUMA_NOS FINNGEN NA 2022-01-24 Other/unspecified rheumatoid arthritis musculoskeletal or connective tissue disease Musculoskeletal Or Connective Tissue Disease
rs117068593 3618 0.00489 -0.12148 0.885608765347054 244818 FINNGEN_R6_DM_BCKGRND_RETINA FINNGEN NA 2022-01-24 Background diabetic retinopathy disease of visual system Disease Of Visual System
rs117068593 3618 0.0039 -0.15309 0.858052493611752 199894 FINNGEN_R6_KRA_PSY_EATING_EXMORE FINNGEN NA 2022-01-24 KRA_PSY_EATING (more control exclusions) nervous system disease Nervous System Disease
rs117068593 3618 0.00259169 -0.0476688 0.953449517269819 59367 GCST006487 GCST PMID:28604731 2017-06-12 Insomnia complaints nervous system disease Nervous System Disease
rs117068593 3618 0.00331 -0.06878 0.933532034535981 230024 FINNGEN_R6_J10_COPD FINNGEN NA 2022-01-24 COPD respiratory or thoracic disease Respiratory Or Thoracic Disease
rs117068593 3618 0.00401 -0.22762 0.796426844541644 254037 FINNGEN_R6_M13_SLE FINNGEN NA 2022-01-24 Systemic lupus erythematosus urinary system disease Urinary System Disease
rs117068593 3618 2.3e-05 -0.00360681 0.996399686726022 484598 GCST90038654 GCST PMID:33959723 2021-04-08 Joint disorder musculoskeletal or connective tissue disease Musculoskeletal Or Connective Tissue Disease
rs117068593 3618 0.00088 0.00115466 1.0011553268765 484598 GCST90038703 GCST PMID:33959723 2021-04-08 Fractures musculoskeletal or connective tissue disease Musculoskeletal Or Connective Tissue Disease
rs117068593 3618 0.0018 -0.000699796 0.999300448800114 484598 GCST90038668 GCST PMID:33959723 2021-04-08 Bronchitis respiratory or thoracic disease Respiratory Or Thoracic Disease
rs117068593 3618 0.00166 -0.03952 0.961250728783771 260405 FINNGEN_R6_J10_PNEUMOPROBBAC FINNGEN NA 2022-01-24 Pneumonia (excl. viral and due to other infectious organisms not elsewhere classified) infectious disease Infectious Disease
rs117068593 3618 2.37e-05 0.09805 1.10301793462649 91622 FINNGEN_R6_N14_ENDOMETRIOSIS FINNGEN NA 2022-01-24 Endometriosis reproductive system or breast disease Reproductive System Or Breast Disease
rs117068593 3618 0.00239 -0.03849 0.962241327104977 222629 FINNGEN_R6_PULM_PNEUMONIA_SEPSIS FINNGEN NA 2022-01-24 COPD/asthma/ILD related pneumonia or pneumonia derived septichaemia infectious disease Infectious Disease
rs117068593 3618 0.000413 0.07031 1.07284071032975 256622 FINNGEN_R6_ST19_FRACT_FOREA FINNGEN NA 2022-01-24 Fracture of forearm musculoskeletal or connective tissue disease Musculoskeletal Or Connective Tissue Disease
rs117068593 3618 0.00179 -0.08935 0.914525433651456 260403 FINNGEN_R6_RHEUMA_SEROPOS_WIDE FINNGEN NA 2022-01-24 "Seropositive rheumatoid arthritis, wide" musculoskeletal or connective tissue disease Musculoskeletal Or Connective Tissue Disease
rs117068593 3618 6.1e-05 -0.00335034 0.9966552661265 484598 GCST90038616 GCST PMID:33959723 2021-04-08 Asthma respiratory or thoracic disease Respiratory Or Thoracic Disease
rs117068593 3618 2e-05 -0.00216484 0.997837501576096 484598 GCST90038637 GCST PMID:33959723 2021-04-08 Hypothyroidism or myxedema endocrine system disease Endocrine System Disease
rs117068593 3618 0.0022 -0.00216764 0.997834707635003 484598 GCST90038686 GCST PMID:33959723 2021-04-08 Osteoarthritis musculoskeletal or connective tissue disease Musculoskeletal Or Connective Tissue Disease
rs117068593 3618 0.0039 0.01 1.01005016708417 39451 GCST90016604 GCST PMID:33686288 2021-03-08 Bipolar disorder vs ADHD (ordinary least squares (OLS)) nervous system disease Nervous System Disease
rs117068593 3618 0.00021436692082271 -0.0309137905145452 0.969559154669053 408422 GCST90014325 GCST PMID:34103634 2021-06-08 Asthma respiratory or thoracic disease Respiratory Or Thoracic Disease
rs117068593 3618 0.0027 -0.03742 0.963271476356544 260405 FINNGEN_R6_J10_PNEUMONIA FINNGEN NA 2022-01-24 All pneumoniae infectious disease Infectious Disease
rs117068593 3618 0.00391 -0.06043 0.94135966188846 250954 FINNGEN_R6_I9_TIA FINNGEN NA 2022-01-24 Transient ischemic attack cardiovascular disease Cardiovascular Disease
rs117068593 3618 0.000865 -0.04436 0.956609516051532 252529 FINNGEN_R6_J10_PNEUMONAS FINNGEN NA 2022-01-24 "Pneumonia, organism unsepcified" infectious disease Infectious Disease
rs117068593 3618 0.0043 0.08659 1.09044950375693 147061 FINNGEN_R6_N14_ENDOMETRIOSIS_ASRM_STAGE3_4 FINNGEN NA 2022-01-24 "Endomtriosis ASRM stages 3,4" reproductive system or breast disease Reproductive System Or Breast Disease
rs117068593 3618 0.00016 -0.00209009 0.997912092717147 484598 GCST90038635 GCST PMID:33959723 2021-04-08 Thyroid problem (not cancer) endocrine system disease Endocrine System Disease
rs117068593 3618 0.000126 -0.06665 0.935522576944634 224461 FINNGEN_R6_DM_RETINOPATHY_EXMORE FINNGEN NA 2022-01-24 Diabetic retinopathy (more control exclusions) disease of visual system Disease Of Visual System
rs117068593 3618 0.000279 -0.06139 0.940456390252804 257444 FINNGEN_R6_DM_RETINOPATHY FINNGEN NA 2022-01-24 Diabetic retinopathy disease of visual system Disease Of Visual System
rs117068593 3618 0.00182 -0.08204 0.921235108555009 165357 FINNGEN_R6_ASTHMA_PNEUMONIA FINNGEN NA 2022-01-24 Asthma-related pneumonia infectious disease Infectious Disease
rs117068593 3618 0.00177 -0.08993 0.913995162693381 260341 FINNGEN_R6_RHEUMA_SEROPOS_OTH FINNGEN NA 2022-01-24 Other/unspecified seropositiverheumatoid arthritis musculoskeletal or connective tissue disease Musculoskeletal Or Connective Tissue Disease
rs117068593 3618 0.00241 -0.15318 0.857975272362335 244007 FINNGEN_R6_DM_VITREOUS_BLEEDING FINNGEN NA 2022-01-24 Vitreous bleeding (caused by prolif. dmrp when together with H36.03*) disease of visual system Disease Of Visual System
rs117068593 3618 0.002358 0.0158 1.01592547999023 944133 GCST90014033 GCST PMID:33888516 2021-04-22 Haemorrhoidal disease cardiovascular disease Cardiovascular Disease
rs28929474 3618 0.000838 0.22088 1.24717376073277 165372 FINNGEN_R6_ASTHMA_PNEUMONIA_AND_SEPSIS FINNGEN NA 2022-01-24 Asthma-related pneumonia or sepsis infectious disease Infectious Disease
rs28929474 3618 0.0038 -0.22363 0.799610935688951 195703 FINNGEN_R6_DM_HYPOGLYC FINNGEN NA 2022-01-24 Diabetic hypoglycemia pancreas disease Pancreas Disease
rs28929474 3618 3.34e-09 0.39106 1.47854722358523 168011 FINNGEN_R6_COPD_MODE FINNGEN NA 2022-01-24 COPD (mode) respiratory or thoracic disease Respiratory Or Thoracic Disease
rs28929474 3618 4.51e-05 0.3978 1.48854629087619 256865 FINNGEN_R6_K11_DISLIVOTH FINNGEN NA 2022-01-24 Other diseases of liver gastrointestinal disease Gastrointestinal Disease
rs28929474 3618 0.00177 0.46883 1.59812329470035 250903 FINNGEN_R6_CHRONSMALL FINNGEN NA 2022-01-24 Crohn's disease of small interstine gastrointestinal disease Gastrointestinal Disease
rs28929474 3618 0.00225607 0.853329 2.34744851495918 56637 GCST90086044 GCST PMID:33893285 2021-04-23 Asthma respiratory or thoracic disease Respiratory Or Thoracic Disease
rs28929474 3618 3.842e-06 -0.1254 0.882143974413901 417596 GCST007092 GCST PMID:30664745 2019-01-21 Osteoarthritis of the hip or knee musculoskeletal or connective tissue disease Musculoskeletal Or Connective Tissue Disease
rs28929474 3618 0.003469 0.2221 1.24869624124513 34950 GCST003724 GCST PMID:27329760 2016-06-21 Bipolar disorder nervous system disease Nervous System Disease
rs28929474 3618 2.05e-05 -0.1713 0.842568764922757 217321 FINNGEN_R6_M13_SPONDYLOPATHY FINNGEN NA 2022-01-24 Spondylopathies musculoskeletal or connective tissue disease Musculoskeletal Or Connective Tissue Disease
rs28929474 3618 4.18e-11 0.40314 1.49651638929291 260405 FINNGEN_R6_COPD_HOSPITAL FINNGEN NA 2022-01-24 "COPD, hospital admissions" respiratory or thoracic disease Respiratory Or Thoracic Disease
rs28929474 3618 9.98e-05 0.14964 1.16141605767873 244792 FINNGEN_R6_J10_ASTHMACOPDKELA FINNGEN NA 2022-01-24 Asthma/COPD (KELA code 203) respiratory or thoracic disease Respiratory Or Thoracic Disease
rs28929474 3618 0.00141 -0.1676 0.845692043855857 206041 FINNGEN_R6_M13_SPONDYLOSIS FINNGEN NA 2022-01-24 Spondylosis musculoskeletal or connective tissue disease Musculoskeletal Or Connective Tissue Disease
rs28929474 3618 0.00117 -0.20002 0.818714378626665 257198 FINNGEN_R6_M13_ARTHTROSIS_COX_PRIM_HIPSURG FINNGEN NA 2022-01-24 "Coxarthrosis, primary, with hip surgery" musculoskeletal or connective tissue disease Musculoskeletal Or Connective Tissue Disease
rs28929474 3618 0.00143 -0.27583 0.758941939924939 85482 FINNGEN_R6_N14_ENDOMETRIOSIS_OVARY FINNGEN NA 2022-01-24 Endometriosis of ovary reproductive system or breast disease Reproductive System Or Breast Disease
rs28929474 3618 2.91e-11 0.55816 1.74745422461716 255745 FINNGEN_R6_COPD_EARLY FINNGEN NA 2022-01-24 Early onset COPD respiratory or thoracic disease Respiratory Or Thoracic Disease
rs28929474 3618 1.69e-21 1.64906 5.20208756586535 83570 FINNGEN_R6_O15_ICP_EXMORE FINNGEN NA 2022-01-24 Intrahepatic Cholestasis of Pregnancy (ICP)  (more control exclusions) gastrointestinal disease Gastrointestinal Disease
rs28929474 3618 0.004073 0.2159 1.24097827496808 21191 GCST012597 GCST PMID:29325848 2017-12-02 Attention deficit hyperactivity disorder [females] nervous system disease Nervous System Disease
rs28929474 3618 2.27e-16 0.2914 1.33829979681905 260405 FINNGEN_R6_K11_GALLBILPANC FINNGEN NA 2022-01-24 "Disorders of gallbladder, biliary tract and pancreas" pancreas disease Pancreas Disease
rs28929474 3618 0.000564 -0.13241 0.875981768917786 218528 FINNGEN_R6_M13_INTERVERTEB FINNGEN NA 2022-01-24 Other intervertebral disc disorders musculoskeletal or connective tissue disease Musculoskeletal Or Connective Tissue Disease
rs28929474 3618 0.000115 -0.1257 0.881879370914087 260405 FINNGEN_R6_E4_DIABETES FINNGEN NA 2022-01-24 Diabetes mellitus pancreas disease Pancreas Disease
rs28929474 3618 1.21e-06 0.15005 1.16189233589274 260405 FINNGEN_R6_J10_LOWCHRON FINNGEN NA 2022-01-24 Chronic lower respiratory diseases respiratory or thoracic disease Respiratory Or Thoracic Disease
rs28929474 3618 4.22e-06 -0.15869 0.853260828831123 260405 FINNGEN_R6_G6_NERPLEX FINNGEN NA 2022-01-24 "Nerve, nerve root and plexus disorders" nervous system disease Nervous System Disease
rs28929474 3618 9.66e-07 0.28754 1.33314391685338 260405 FINNGEN_R6_J10_PLEURA FINNGEN NA 2022-01-24 Other diseases of pleura respiratory or thoracic disease Respiratory Or Thoracic Disease
rs28929474 3618 0.00318 -0.13989 0.86945387006451 254817 FINNGEN_R6_H7_RETINALDISOTH FINNGEN NA 2022-01-24 Other retinal disorders disease of visual system Disease Of Visual System
rs28929474 3618 0.00377 -0.14959 0.861060939047785 216916 FINNGEN_R6_COX_ARTHROSIS FINNGEN NA 2022-01-24 Coxarthrosis [arthrosis of hip](FG) musculoskeletal or connective tissue disease Musculoskeletal Or Connective Tissue Disease
rs28929474 3618 0.00438 0.21561 1.24061844344643 254752 FINNGEN_R6_K11_KELAIBD FINNGEN NA 2022-01-24 IBD patients in KELA-register gastrointestinal disease Gastrointestinal Disease
rs28929474 3618 2.83e-07 0.47038 1.600602306545 235677 FINNGEN_R6_K11_PARODON_PERIAPIC_CHRONIC FINNGEN NA 2022-01-24 Chronic periapical parodontitis gastrointestinal disease Gastrointestinal Disease
rs28929474 3618 0.000884 0.33063 1.39184471448031 252434 FINNGEN_R6_ULCERNAS FINNGEN NA 2022-01-24 "Ulcerative colitis, NAS" gastrointestinal disease Gastrointestinal Disease
rs28929474 3618 0.00377257848277109 -0.101677905699 NA 472868 GCST90012877 GCST PMID:33589840 2021-02-15 Alzheimer's disease or family history of Alzheimer's disease nervous system disease Nervous System Disease
rs28929474 3618 8e-07 0.0061676 1.0061866588071 484598 GCST90038646 GCST PMID:33959723 2021-04-08 Migraine cardiovascular disease Cardiovascular Disease
rs28929474 3618 1.4e-06 -0.121793 0.885331613180077 547261 GCST005195 GCST PMID:29212778 2017-12-06 Coronary artery disease cardiovascular disease Cardiovascular Disease
rs28929474 3618 0.00017 -0.0086 0.991436874218195 189855 GCST90016612 GCST PMID:33686288 2021-03-08 Major depressive disorder vs ADHD (ordinary least squares (OLS)) nervous system disease Nervous System Disease
rs28929474 3618 0.00489 -0.18747 0.829053989427013 199229 FINNGEN_R6_DM_PERIPHATHERO FINNGEN NA 2022-01-24 Peripheral atherosclerosis cardiovascular disease Cardiovascular Disease
rs28929474 3618 2.49e-05 -0.12191 0.885228035440751 242775 FINNGEN_R6_M13_DORSOPATHYOTH FINNGEN NA 2022-01-24 "Other dorsopathies, not elsewhere classified" musculoskeletal or connective tissue disease Musculoskeletal Or Connective Tissue Disease
rs28929474 3618 0.00322 -0.15701 0.854695511819832 147061 FINNGEN_R6_N14_BREAST FINNGEN NA 2022-01-24 Disorders of breast reproductive system or breast disease Reproductive System Or Breast Disease
rs28929474 3618 0.0026 -0.15751 0.854268270883057 186533 FINNGEN_R6_M13_ARTHTROSIS_COX FINNGEN NA 2022-01-24 "Coxarthrosis," musculoskeletal or connective tissue disease Musculoskeletal Or Connective Tissue Disease
rs28929474 3618 0.00267 0.23576 1.26587046479534 254316 FINNGEN_R6_K11_IBD_STRICT FINNGEN NA 2022-01-24 "Inflammatory bowel disease, strict (require KELA)" gastrointestinal disease Gastrointestinal Disease
rs28929474 3618 0.00338 0.26281 1.30057958535356 260405 FINNGEN_R6_J10_RESPDISOTH FINNGEN NA 2022-01-24 Other respiratory disorders and diseases respiratory or thoracic disease Respiratory Or Thoracic Disease
rs28929474 3618 0.000729 0.28021 1.32340769877508 134385 FINNGEN_R6_O15_PREG_MATERN_CARE FINNGEN NA 2022-01-24 Maternal care for other conditions predominantly related to pregnancy pregnancy or perinatal disease Pregnancy Or Perinatal Disease
rs28929474 3618 0.00262 0.61433 1.84841774469934 250316 FINNGEN_R6_ULCERENTER FINNGEN NA 2022-01-24 Ulcerative enterocolitis gastrointestinal disease Gastrointestinal Disease
rs28929474 3618 0.0001634 -0.1249 0.882585156687485 403124 GCST007090 GCST PMID:30664745 2019-01-21 Knee osteoarthritis musculoskeletal or connective tissue disease Musculoskeletal Or Connective Tissue Disease
rs28929474 3618 1.5e-06 0.00568627 1.00570246751986 484598 GCST90038607 GCST PMID:33959723 2021-04-08 Venous thromboembolism cardiovascular disease Cardiovascular Disease
rs28929474 3618 0.0044 0.00800162 1.00803371851757 484598 GCST90038600 GCST PMID:33959723 2021-04-08 Neurological, eye or psychiatric disease disease of visual system Disease Of Visual System
rs28929474 3618 1.5e-06 0.00898428 1.00902475977997 484598 GCST90038638 GCST PMID:33959723 2021-04-08 Neurological disease nervous system disease Nervous System Disease
rs28929474 3618 0.00022 0.0025041 1.00250723787704 484598 GCST90038614 GCST PMID:33959723 2021-04-08 Pulmonary embolism with or without deep venous thrombosis cardiovascular disease Cardiovascular Disease
rs28929474 3618 0.00022 0.0101001 1.01015127816642 484598 GCST90038597 GCST PMID:33959723 2021-04-08 Gastrointestinal or abdominal disease gastrointestinal disease Gastrointestinal Disease
rs28929474 3618 5.086e-07 0.25 NA 11296 GCST90032674 GCST PMID:34668383 2021-10-20 Serum lipopolysaccharide activity infectious disease Infectious Disease
rs28929474 3618 0.0029 -0.0092 0.990842190516615 35373 GCST90016599 GCST PMID:33686288 2021-03-08 Anorexia nervosa vs autism spectrum disorder (ordinary least squares (OLS)) nervous system disease Nervous System Disease
rs28929474 3618 0.000128 -0.13033 0.877805707235395 249334 FINNGEN_R6_DM_OTHER_WIDE FINNGEN NA 2022-01-24 "Other diabetes, wide definition" pancreas disease Pancreas Disease
rs28929474 3618 7.56e-05 -0.09177 0.912314957856517 260405 FINNGEN_R6_M13_MUSCULOSKELETAL FINNGEN NA 2022-01-24 Diseases of the musculoskeletal system and connective tissue musculoskeletal or connective tissue disease Musculoskeletal Or Connective Tissue Disease
rs28929474 3618 1.69e-07 -0.26333 0.76848825433844 245120 FINNGEN_R6_G6_CARPTU FINNGEN NA 2022-01-24 Carpal tunnel syndrome nervous system disease Nervous System Disease
rs28929474 3618 0.00196 -0.1637 0.848996682683981 260405 FINNGEN_R6_M13_ARTHTROSIS_COX_PRIM_ICD10 FINNGEN NA 2022-01-24 "Coxarthrosis, primary" musculoskeletal or connective tissue disease Musculoskeletal Or Connective Tissue Disease
rs28929474 3618 7.28e-14 0.45113 1.57008537992595 230024 FINNGEN_R6_J10_COPD FINNGEN NA 2022-01-24 COPD respiratory or thoracic disease Respiratory Or Thoracic Disease
rs28929474 3618 3.25e-11 0.40664 1.50176337352154 229603 FINNGEN_R6_J10_COPDNAS FINNGEN NA 2022-01-24 Other chronic obstructive pulmonary disease respiratory or thoracic disease Respiratory Or Thoracic Disease
rs28929474 3618 0.0029 0.29942 1.34907611646997 258981 FINNGEN_R6_AD_LO FINNGEN NA 2022-01-24 Alzheimer’s disease (Late onset) nervous system disease Nervous System Disease
rs28929474 3618 0.00231 0.48897 1.63063579981376 250719 FINNGEN_R6_ULCEROTH FINNGEN NA 2022-01-24 Other ulcerative colitis gastrointestinal disease Gastrointestinal Disease
rs28929474 3618 0.00041 -0.139136799851013 0.87010898953605 471717 GCST011364 GCST PMID:33532862 2021-02-03 Myocardial infarction cardiovascular disease Cardiovascular Disease
rs28929474 3618 2.974e-05 -0.03443 NA 357957 GCST006475 GCST PMID:29942085 2018-06-25 Depressed affect nervous system disease Nervous System Disease
rs28929474 3618 0.002614 -0.0809 0.922285915424875 298957 GCST007517 GCST PMID:29632382 2018-04-09 Type 2 diabetes pancreas disease Pancreas Disease
rs28929474 3618 7.07e-17 0.33162 1.39322332304629 254733 FINNGEN_R6_K11_CHOLELITH FINNGEN NA 2022-01-24 Cholelithiasis gastrointestinal disease Gastrointestinal Disease
rs28929474 3618 0.00246 0.08381 1.08742226394946 260405 FINNGEN_R6_RX_CROHN_1STLINE FINNGEN NA 2022-01-24 First line medication for Crohns disease gastrointestinal disease Gastrointestinal Disease
rs28929474 3618 2.2e-11 0.36811 1.44500098033978 260405 FINNGEN_R6_J10_COPDNAS_INCLAVO FINNGEN NA 2022-01-24 "Other chronic obstructive pulmonary disease , including avohilmo" respiratory or thoracic disease Respiratory Or Thoracic Disease
rs28929474 3618 0.00178 0.24549 1.27824750105185 230857 FINNGEN_R6_K11_VENTHER FINNGEN NA 2022-01-24 Ventral hernia gastrointestinal disease Gastrointestinal Disease
rs28929474 3618 0.000797 0.25605 1.29181731719082 256228 FINNGEN_R6_ST19_FRACT_FEMUR FINNGEN NA 2022-01-24 Fracture of femur musculoskeletal or connective tissue disease Musculoskeletal Or Connective Tissue Disease
rs28929474 3618 4.07e-06 0.3016 1.35202031040927 238726 FINNGEN_R6_K11_PULP_PERIAPICAL FINNGEN NA 2022-01-24 Diseases of pulp and periapical tissues gastrointestinal disease Gastrointestinal Disease
rs28929474 3618 0.000495 0.50702 1.66033601407145 250942 FINNGEN_R6_CHRONNAS FINNGEN NA 2022-01-24 Chron's disease NAS gastrointestinal disease Gastrointestinal Disease
rs28929474 3618 0.00456 0.45431 1.57508619852149 260275 FINNGEN_R6_K11_CD_STRICT FINNGEN NA 2022-01-24 "Crohn disease (strict definition, require KELA)" gastrointestinal disease Gastrointestinal Disease
rs28929474 3618 0.000101 1.27892 3.59275745147104 220768 FINNGEN_R6_COPD_OPPORTUNIST_INFECTIONS FINNGEN NA 2022-01-24 COPD related to chronic (opportunist) infections respiratory or thoracic disease Respiratory Or Thoracic Disease
rs28929474 3618 5.71e-06 -0.142311539838276 0.867351 639221 GCST011365 GCST PMID:33532862 2021-02-03 Myocardial infarction cardiovascular disease Cardiovascular Disease
rs28929474 3618 5.67e-05 -0.13033 0.877805707235395 260405 FINNGEN_R6_DIABETES_FG FINNGEN NA 2022-01-24 "Diabetes, varying definitions" pancreas disease Pancreas Disease
rs28929474 3618 3.23e-09 0.13079 1.13972841321245 260405 FINNGEN_R6_K11_GIDISEASES FINNGEN NA 2022-01-24 Gastrointestinal diseases gastrointestinal disease Gastrointestinal Disease
rs28929474 3618 0.00159 0.16345 1.17756647539167 260405 FINNGEN_R6_I9_VTE FINNGEN NA 2022-01-24 Venous thromboembolism cardiovascular disease Cardiovascular Disease
rs28929474 3618 5.41e-05 -0.22388 0.799411057940789 205580 FINNGEN_R6_M13_SPINSTENOSIS FINNGEN NA 2022-01-24 Spinal stenosis musculoskeletal or connective tissue disease Musculoskeletal Or Connective Tissue Disease
rs28929474 3618 2.8e-17 0.33033 1.39142722369272 255750 FINNGEN_R6_CHOLELITH_BROAD FINNGEN NA 2022-01-24 "Cholelithiasis, broad definition with cholecystitis" gastrointestinal disease Gastrointestinal Disease
rs28929474 3618 0.000164 0.24875 1.28242138764389 260405 FINNGEN_R6_K11_LIVER FINNGEN NA 2022-01-24 Diseases of liver gastrointestinal disease Gastrointestinal Disease
rs28929474 3618 0.00296 -0.22605 0.797678216757722 147061 FINNGEN_R6_N14_ENDOMETRIOSIS_ASRM_STAGE3_4 FINNGEN NA 2022-01-24 "Endomtriosis ASRM stages 3,4" reproductive system or breast disease Reproductive System Or Breast Disease
rs28929474 3618 4.15e-24 1.51765 4.56149308110657 147061 FINNGEN_R6_O15_ICP_WIDE FINNGEN NA 2022-01-24 "Intrahepatic Cholestasis of Pregnancy (ICP) , incl. ICD-8" gastrointestinal disease Gastrointestinal Disease
rs28929474 3618 1.15e-21 1.66426 5.28176329841636 147061 FINNGEN_R6_O15_ICP FINNGEN NA 2022-01-24 Intrahepatic Cholestasis of Pregnancy (ICP) gastrointestinal disease Gastrointestinal Disease
rs28929474 3618 1.86e-17 1.73991 5.6968306848375 221368 FINNGEN_R6_J10_EMPHYSEMA FINNGEN NA 2022-01-24 Emphysema respiratory or thoracic disease Respiratory Or Thoracic Disease
rs28929474 3618 0.000192 0.86351 2.3714699619756 251524 FINNGEN_R6_L12_HIDRADENITISSUP FINNGEN NA 2022-01-24 Hidradenitis suppurativa integumentary system disease Integumentary System Disease
rs28929474 3618 1.8e-21 0.00940295 1.00944729662172 484598 GCST90038628 GCST PMID:33959723 2021-04-08 Gallbladder disease gastrointestinal disease Gastrointestinal Disease
rs28929474 3618 2.5e-19 0.00852347 1.00855989819507 484598 GCST90038629 GCST PMID:33959723 2021-04-08 Cholelithiasis or gall stones gastrointestinal disease Gastrointestinal Disease
rs28929474 3618 4.9e-05 0.00379493 1.00380213986428 484598 GCST90038656 GCST PMID:33959723 2021-04-08 Osteoporosis musculoskeletal or connective tissue disease Musculoskeletal Or Connective Tissue Disease
rs28929474 3618 9.349e-09 -0.1278 0.880029367418714 296525 GCST005194 GCST PMID:29212778 2017-12-06 Coronary artery disease cardiovascular disease Cardiovascular Disease
rs28929474 3618 0.00446 -0.11121 0.894750831523774 260405 FINNGEN_R6_M13_ARTHROSIS_KNEE_PRIM_ICD10 FINNGEN NA 2022-01-24 "Gonarthrosis,primary" musculoskeletal or connective tissue disease Musculoskeletal Or Connective Tissue Disease
rs28929474 3618 0.000905 0.2198 1.24582754016114 165357 FINNGEN_R6_ASTHMA_PNEUMONIA FINNGEN NA 2022-01-24 Asthma-related pneumonia infectious disease Infectious Disease
rs28929474 3618 0.00298 -0.06636 0.935793917834475 260405 FINNGEN_R6_N14_GENITOURINARY FINNGEN NA 2022-01-24 Genitourinary diseases urinary system disease Urinary System Disease
rs28929474 3618 0.00477 0.09163 1.09595924213356 260405 FINNGEN_R6_K11_ORAL FINNGEN NA 2022-01-24 "Diseases of oral cavity, salivary glands and jaws" gastrointestinal disease Gastrointestinal Disease
rs28929474 3618 9.68e-07 -0.12777 0.880055768695753 260405 FINNGEN_R6_M13_DORSOPATHY FINNGEN NA 2022-01-24 Dorsopathies musculoskeletal or connective tissue disease Musculoskeletal Or Connective Tissue Disease
rs28929474 3618 0.00338 0.26281 1.30057958535356 260405 FINNGEN_R6_J10_RESPOTHER FINNGEN NA 2022-01-24 Other diseases of the respiratory system respiratory or thoracic disease Respiratory Or Thoracic Disease
rs28929474 3618 0.00377 -0.31256 0.731571733325787 259312 FINNGEN_R6_D3_PURPURA_AND3_OTHER_HAEMORRHAGIC FINNGEN NA 2022-01-24 Purpura and other haemorrhagic conditions hematologic disease Hematologic Disease
rs28929474 3618 4.83e-07 0.73765 2.09101584890644 221932 FINNGEN_R6_COPD_INSUFFICIENCY FINNGEN NA 2022-01-24 COPD-related respiratory insufficiency respiratory or thoracic disease Respiratory Or Thoracic Disease
rs28929474 3618 0.0012 -0.55016 0.57685750579539 245897 FINNGEN_R6_I9_ARTEMBTHR FINNGEN NA 2022-01-24 Arterial embolism and thrombosis cardiovascular disease Cardiovascular Disease
rs28929474 3618 1.3e-05 0.00476033 1.00477167837104 484598 GCST90038652 GCST PMID:33959723 2021-04-08 Bone disorder musculoskeletal or connective tissue disease Musculoskeletal Or Connective Tissue Disease
rs28929474 3618 7e-05 0.00426044 1.00426952857703 484598 GCST90038617 GCST PMID:33959723 2021-04-08 Emphysema or chronic bronchitis respiratory or thoracic disease Respiratory Or Thoracic Disease
rs28929474 3618 1.8e-05 0.00332613 1.0033316677084 484598 GCST90038618 GCST PMID:33959723 2021-04-08 Other respiratory problems respiratory or thoracic disease Respiratory Or Thoracic Disease
rs28929474 3618 1.4e-07 -0.01 0.990049833749168 189137 GCST90016614 GCST PMID:33686288 2021-03-08 Major depressive disorder vs autism spectrum disorder (ordinary least squares (OLS)) nervous system disease Nervous System Disease
rs35007880 3618 0.00476 0.09673 1.10156291147933 233289 FINNGEN_R6_E4_ENDOMETPOSTOP FINNGEN NA 2022-01-24 "Postprocedural endocrine and metabolic disorders, not elsewhere classified" endocrine system disease Endocrine System Disease
rs35007880 3618 0.00313 0.31503 1.37030041935295 260405 FINNGEN_R6_HYPOTE_DRUGS FINNGEN NA 2022-01-24 Hypotension due to drugs cardiovascular disease Cardiovascular Disease
rs35007880 3618 0.00456 0.0278 1.02819002585108 446696 GCST006906 GCST PMID:29531354 2018-03-12 Stroke cardiovascular disease Cardiovascular Disease
rs35007880 3618 0.00191 0.07012 1.07263688995833 255140 FINNGEN_R6_H7_REFRAACCOMMODIS FINNGEN NA 2022-01-24 Disorders of refraction and accommodation disease of visual system Disease Of Visual System
rs35007880 3618 0.00269 -0.12241 0.884785532058095 242646 FINNGEN_R6_H7_ENTROPION FINNGEN NA 2022-01-24 Entropion and trichiasis of eyelid disease of visual system Disease Of Visual System
rs35007880 3618 0.004412 -0.0334 0.967151621557962 393873 GCST007091 GCST PMID:30664745 2019-01-21 Osteoarthritis (hip) musculoskeletal or connective tissue disease Musculoskeletal Or Connective Tissue Disease
rs6575900 3618 0.00427 0.04476 1.04577684334553 164491 FINNGEN_R6_I9_AF FINNGEN NA 2022-01-24 Atrial fibrillation and flutter cardiovascular disease Cardiovascular Disease
rs6575900 3618 0.003851 0.0234 1.02367592803528 1030836 GCST006414 GCST PMID:30061737 2018-07-30 Atrial fibrillation cardiovascular disease Cardiovascular Disease
rs6575900 3618 0.003531 0.0283 1.02870424940919 659316 GCST006867 GCST PMID:30054458 2018-07-27 Type 2 diabetes pancreas disease Pancreas Disease
rs6575900 3618 0.00198 0.08726 1.09118034973051 260405 FINNGEN_R6_D3_IMMUNEMECHANISM FINNGEN NA 2022-01-24 Certain disorders involving the immune mechanism immune system disease Immune System Disease
rs6575900 3618 0.00373 -0.08287 0.920470800646567 260405 FINNGEN_R6_K11_KELAUC FINNGEN NA 2022-01-24 "UC patients in KELA-register ( KELA 208 prior to 1994, or ICD K51)" gastrointestinal disease Gastrointestinal Disease
rs6575900 3618 0.002602 0.0365 1.03717430401775 796661 GCST90027161 GCST PMID:34454985 2021-08-26 Atopic dermatitis integumentary system disease Integumentary System Disease
rs6575900 3618 0.00129 0.33015 1.39117678933222 231572 FINNGEN_R6_G6_CAUSALGIA FINNGEN NA 2022-01-24 Causalgia nervous system disease Nervous System Disease
rs6575900 3618 0.00349 0.07099 1.07357049010978 250200 FINNGEN_R6_H8_NONSUPPNAS FINNGEN NA 2022-01-24 Nonsuppurative otitis media disease of ear Disease Of Ear
rs6575900 3618 0.00469 -0.22193 0.800971430372451 215619 FINNGEN_R6_E4_DM1PERIPH FINNGEN NA 2022-01-24 Type 1 diabetes with peripheral circulatory complications cardiovascular disease Cardiovascular Disease
rs368550004 3618 0.00125 -0.02422 0.976070950526144 260405 FINNGEN_R6_FG_CVD FINNGEN NA 2022-01-24 Cardiovascular diseases (excluding rheumatic etc) cardiovascular disease Cardiovascular Disease
rs368550004 3618 0.00406 0.05497 1.05650891893249 242769 FINNGEN_R6_ATOPIC_STRICT_REIMB FINNGEN NA 2022-01-24 "Atopic dermatitis, strict definition with reimbursement" integumentary system disease Integumentary System Disease
rs368550004 3618 0.00014 -0.10346 0.901712090504115 163040 FINNGEN_R6_ABDOM_HERNIA_POSTOP FINNGEN NA 2022-01-24 "Hernia of abodminal wall, postoperative" gastrointestinal disease Gastrointestinal Disease
rs368550004 3618 0.000126 -0.03054 0.969921634425886 260405 FINNGEN_R6_RHEUMA_ENDPOINTS FINNGEN NA 2022-01-24 Finngen Rheumatological endpoints musculoskeletal or connective tissue disease Musculoskeletal Or Connective Tissue Disease
rs368550004 3618 0.00214 0.06719 1.06949866361746 147061 FINNGEN_R6_N14_ENDOMETRIOSIS_ASRM_STAGE3_4 FINNGEN NA 2022-01-24 "Endomtriosis ASRM stages 3,4" reproductive system or breast disease Reproductive System Or Breast Disease
rs368550004 3618 0.00162 -0.07137 0.931117314978209 230857 FINNGEN_R6_K11_VENTHER FINNGEN NA 2022-01-24 Ventral hernia gastrointestinal disease Gastrointestinal Disease
rs368550004 3618 0.00307 -0.37995 0.683895603137658 222682 FINNGEN_R6_I9_MI_COMPLICATIONS FINNGEN NA 2022-01-24 Complications following myocardial infarction cardiovascular disease Cardiovascular Disease
rs368550004 3618 0.001 0.00160337 1.00160465608494 484598 GCST90038664 GCST PMID:33959723 2021-04-08 Allergic rhinitis respiratory or thoracic disease Respiratory Or Thoracic Disease
rs368550004 3618 0.00255 -0.0445 0.956475600093621 152573 FINNGEN_R6_FG_CEREBVASC FINNGEN NA 2022-01-24 Cerebrovascular diseases (FINNGEN) cardiovascular disease Cardiovascular Disease
rs368550004 3618 1.75e-05 -0.04236 0.958524649578785 260405 FINNGEN_R6_G6_NERPLEX FINNGEN NA 2022-01-24 "Nerve, nerve root and plexus disorders" nervous system disease Nervous System Disease
rs368550004 3618 0.00292 -0.03846 0.962270194777803 260405 FINNGEN_R6_K11_PERIODON_CHRON_INCLAVO FINNGEN NA 2022-01-24 "Chronic periodontitis , including avohilmo" gastrointestinal disease Gastrointestinal Disease
rs368550004 3618 0.0015 -0.02601 0.97432534630657 226692 FINNGEN_R6_M13_OTHERJOINT FINNGEN NA 2022-01-24 Other joint disorders musculoskeletal or connective tissue disease Musculoskeletal Or Connective Tissue Disease
rs368550004 3618 0.00153 -0.08491 0.91859495422714 176735 FINNGEN_R6_M13_ARTHROSIS_POLY FINNGEN NA 2022-01-24 Polyarhtrosis musculoskeletal or connective tissue disease Musculoskeletal Or Connective Tissue Disease
rs368550004 3618 7.6e-05 -0.525 0.591555364366815 260405 FINNGEN_R6_CD2_IMMUNOPROLIFERATIVE FINNGEN NA 2022-01-24 Malignant immunoproliferative diseases immune system disease Immune System Disease
rs368550004 3618 0.00031 0.00247268 1.00247573959447 484598 GCST90038616 GCST PMID:33959723 2021-04-08 Asthma respiratory or thoracic disease Respiratory Or Thoracic Disease
rs368550004 3618 0.0039 -0.00105727 0.998943288713006 484598 GCST90038646 GCST PMID:33959723 2021-04-08 Migraine cardiovascular disease Cardiovascular Disease
rs368550004 3618 0.00143 -0.02644 0.973906476471127 242775 FINNGEN_R6_M13_DORSOPATHYOTH FINNGEN NA 2022-01-24 "Other dorsopathies, not elsewhere classified" musculoskeletal or connective tissue disease Musculoskeletal Or Connective Tissue Disease
rs368550004 3618 0.00216 -0.02658 0.973770139108259 208601 FINNGEN_R6_FG_OTHHEART FINNGEN NA 2022-01-24 Other heart diseases cardiovascular disease Cardiovascular Disease
rs368550004 3618 0.00495 -0.02747 0.972903869231729 249334 FINNGEN_R6_DM_OTHER_WIDE FINNGEN NA 2022-01-24 "Other diabetes, wide definition" pancreas disease Pancreas Disease
rs368550004 3618 0.00276 -0.03066 0.969805250812911 249793 FINNGEN_R6_KELA_DIAB_INSUL_EXMORE FINNGEN NA 2022-01-24 "Diabetes, insuline treatment (Kela reimbursement) (more control exclusions)" pancreas disease Pancreas Disease
rs368550004 3618 1.72e-05 -0.06955 0.932813491543942 246144 FINNGEN_R6_M13_ARTHROSIS_KNEE_PRIM_KNEESURG FINNGEN NA 2022-01-24 "Gonarthrosis, primary, with knee surgery" musculoskeletal or connective tissue disease Musculoskeletal Or Connective Tissue Disease
rs368550004 3618 0.004 0.00142999 1.00143101292323 484598 GCST90038602 GCST PMID:33959723 2021-04-08 Hematological or dermatological disease integumentary system disease Integumentary System Disease
rs368550004 3618 0.00018 -0.00303354 0.996971056533368 484598 GCST90038600 GCST PMID:33959723 2021-04-08 Neurological, eye or psychiatric disease disease of visual system Disease Of Visual System
rs368550004 3618 0.0015 -0.00170646 0.998294995175015 484598 GCST90038638 GCST PMID:33959723 2021-04-08 Neurological disease nervous system disease Nervous System Disease
rs368550004 3618 1.27e-06 -0.05298 0.948398980272225 231596 FINNGEN_R6_KNEE_ARTHROSIS FINNGEN NA 2022-01-24 Gonarthrosis [arthrosis of knee](FG) musculoskeletal or connective tissue disease Musculoskeletal Or Connective Tissue Disease
rs368550004 3618 0.000122 -0.02581 0.974520230863637 260405 FINNGEN_R6_M13_MUSCULOSKELETAL FINNGEN NA 2022-01-24 Diseases of the musculoskeletal system and connective tissue musculoskeletal or connective tissue disease Musculoskeletal Or Connective Tissue Disease
rs368550004 3618 0.00431 -0.04404 0.956915680080301 241398 FINNGEN_R6_N14_CYSTITIS FINNGEN NA 2022-01-24 Cystitis urinary system disease Urinary System Disease
rs368550004 3618 8.42e-07 -0.05546 0.946049864908201 201213 FINNGEN_R6_M13_ARTHROSIS_KNEE FINNGEN NA 2022-01-24 Gonarthrosis musculoskeletal or connective tissue disease Musculoskeletal Or Connective Tissue Disease
rs368550004 3618 0.00382 -0.02821 0.972184186683881 260405 FINNGEN_R6_N14_URINOTH FINNGEN NA 2022-01-24 Other diseases of urinary system urinary system disease Urinary System Disease
rs368550004 3618 0.0005144 -0.0357 0.964929728984322 403124 GCST007090 GCST PMID:30664745 2019-01-21 Knee osteoarthritis musculoskeletal or connective tissue disease Musculoskeletal Or Connective Tissue Disease
rs368550004 3618 7.82e-05 -0.52357 0.59240189366205 209257 FINNGEN_R6_CD2_IMMUNOPROLIFERATIVE_EXALLC FINNGEN NA 2022-01-24 Malignant immunoproliferative diseases (controls excluding all cancers) immune system disease Immune System Disease
rs368550004 3618 0.0013 0.00137034 1.00137127934488 484598 GCST90038679 GCST PMID:33959723 2021-04-08 Dermatologic disease integumentary system disease Integumentary System Disease
rs368550004 3618 0.000365 -0.0285 0.971902294146137 260405 FINNGEN_R6_RX_CROHN_1STLINE FINNGEN NA 2022-01-24 First line medication for Crohns disease gastrointestinal disease Gastrointestinal Disease
rs368550004 3618 0.00119 -0.05313 0.948256731094139 260405 FINNGEN_R6_ABDOM_HERNIA FINNGEN NA 2022-01-24 Hernia of abodminal wall gastrointestinal disease Gastrointestinal Disease
rs368550004 3618 0.00474 -0.43737 0.645732466192294 256739 FINNGEN_R6_D3_NEFELOF FINNGEN NA 2022-01-24 Nezelof syndrome immune system disease Immune System Disease
rs368550004 3618 0.000677 -0.04826 0.952886004505995 245120 FINNGEN_R6_G6_CARPTU FINNGEN NA 2022-01-24 Carpal tunnel syndrome nervous system disease Nervous System Disease
rs368550004 3618 2.61e-05 -0.06885 0.933466689580664 242802 FINNGEN_R6_PRIM_KNEEARTHROSIS FINNGEN NA 2022-01-24 "Primary gonarthrosis, bilateral" musculoskeletal or connective tissue disease Musculoskeletal Or Connective Tissue Disease
rs368550004 3618 0.004 -0.04023 0.960568482992251 210368 FINNGEN_R6_M13_SYNOTEND FINNGEN NA 2022-01-24 Disorders of synovium and tendon musculoskeletal or connective tissue disease Musculoskeletal Or Connective Tissue Disease
rs368550004 3618 0.00365 0.0303 1.03076371668879 260405 FINNGEN_R6_L12_DERMATITISECZEMA FINNGEN NA 2022-01-24 Dermatitis and eczema integumentary system disease Integumentary System Disease
rs368550004 3618 0.00378 0.05669 1.05832767795743 260078 FINNGEN_R6_ATOPIC_STRICT FINNGEN NA 2022-01-24 "Atopic  dermatitis, strict definition" integumentary system disease Integumentary System Disease
rs368550004 3618 0.00014 -0.0010677 0.998932869788839 484598 GCST90038628 GCST PMID:33959723 2021-04-08 Gallbladder disease gastrointestinal disease Gastrointestinal Disease
rs368550004 3618 0.0012 0.00108643 1.00108702037885 484598 GCST90038680 GCST PMID:33959723 2021-04-08 Eczema or dermatitis integumentary system disease Integumentary System Disease
rs368550004 3618 7.9e-05 -0.00106372 0.998936845549573 484598 GCST90038629 GCST PMID:33959723 2021-04-08 Cholelithiasis or gall stones gastrointestinal disease Gastrointestinal Disease
rs368550004 3618 1.59e-05 -0.04805 0.953086131579548 260405 FINNGEN_R6_M13_ARTHROSIS_KNEE_PRIM_ICD10 FINNGEN NA 2022-01-24 "Gonarthrosis,primary" musculoskeletal or connective tissue disease Musculoskeletal Or Connective Tissue Disease
rs368550004 3618 0.00117 -0.024 0.976285709757909 260405 FINNGEN_R6_I9_CVD FINNGEN NA 2022-01-24 Cardiovascular diseases cardiovascular disease Cardiovascular Disease
rs368550004 3618 0.00278 -0.08868 0.915138371003086 233807 FINNGEN_R6_G6_ULLNLE FINNGEN NA 2022-01-24 Lesion of ulnar nerve nervous system disease Nervous System Disease
rs2494748 3618 8.52e-05 0.04274 1.04366650627999 231596 FINNGEN_R6_KNEE_ARTHROSIS FINNGEN NA 2022-01-24 Gonarthrosis [arthrosis of knee](FG) musculoskeletal or connective tissue disease Musculoskeletal Or Connective Tissue Disease
rs2494748 3618 8.69e-05 0.04396 1.04494055643022 201213 FINNGEN_R6_M13_ARTHROSIS_KNEE FINNGEN NA 2022-01-24 Gonarthrosis musculoskeletal or connective tissue disease Musculoskeletal Or Connective Tissue Disease
rs2494748 3618 0.00295 0.0288 1.02921873014336 260405 FINNGEN_R6_N14_URINOTH FINNGEN NA 2022-01-24 Other diseases of urinary system urinary system disease Urinary System Disease
rs2494748 3618 0.000185 0.06205 1.06401554417525 253698 FINNGEN_R6_H8_MED_SUPP FINNGEN NA 2022-01-24 Suppurative and unspecified otitis media disease of ear Disease Of Ear
rs2494748 3618 0.00121 0.32055 1.37788539293511 259737 FINNGEN_R6_G6_HCOBSTR FINNGEN NA 2022-01-24 Obstructive hydrocephalus nervous system disease Nervous System Disease
rs2494748 3618 0.0017 0.0346719757133295 1.0352800560936 471717 GCST011364 GCST PMID:33532862 2021-02-03 Myocardial infarction cardiovascular disease Cardiovascular Disease
rs2494748 3618 0.00446 0.01908 1.01926318641077 260405 FINNGEN_R6_G6_NEURO FINNGEN NA 2022-01-24 Neurological diseases nervous system disease Nervous System Disease
rs2494748 3618 0.000349 0.02831 1.02871453650311 260405 FINNGEN_R6_RHEUMA_ENDPOINTS FINNGEN NA 2022-01-24 Finngen Rheumatological endpoints musculoskeletal or connective tissue disease Musculoskeletal Or Connective Tissue Disease
rs2494748 3618 0.0006413 0.0469 1.04801720211918 59957 GCST004131 GCST PMID:28067908 2017-01-09 Inflammatory bowel disease gastrointestinal disease Gastrointestinal Disease
rs2494748 3618 3e-04 0.0636 1.06566604707802 40266 GCST004132 GCST PMID:28067908 2017-01-09 Crohn's disease gastrointestinal disease Gastrointestinal Disease
rs2494748 3618 2.08e-06 0.03639 1.03706022111898 260405 FINNGEN_R6_H8_EAR FINNGEN NA 2022-01-24 Diseases of the ear and mastoid process disease of ear Disease Of Ear
rs2494748 3618 0.00169 -0.08378 0.919633553223334 255845 FINNGEN_R6_F5_PSYCHOTH FINNGEN NA 2022-01-24 Other and unspecified nonorganic psychotic disorders nervous system disease Nervous System Disease
rs2494748 3618 0.00356 0.1427 1.15338373463816 245406 FINNGEN_R6_G6_CERCYST FINNGEN NA 2022-01-24 Cerebral cysts nervous system disease Nervous System Disease
rs2494748 3618 0.00429 0.21896 1.24478148443232 241008 FINNGEN_R6_H7_CONJUVASC FINNGEN NA 2022-01-24 Other conjunctival vascular disorders and cysts disease of visual system Disease Of Visual System
rs2494748 3618 7.07e-05 0.06397 1.06606041646928 246144 FINNGEN_R6_M13_ARTHROSIS_KNEE_PRIM_KNEESURG FINNGEN NA 2022-01-24 "Gonarthrosis, primary, with knee surgery" musculoskeletal or connective tissue disease Musculoskeletal Or Connective Tissue Disease
rs2494748 3618 0.00392 -0.02612 0.974218176412928 222629 FINNGEN_R6_COPD_ASTHMA_PNEUMONIA_SEPSIS FINNGEN NA 2022-01-24 COPD/asthma related pneumonia or pneumonia derived septichaemia infectious disease Infectious Disease
rs2494748 3618 0.00299 -0.02666 0.973692240613112 260405 FINNGEN_R6_J10_PNEUMOPROBBAC FINNGEN NA 2022-01-24 Pneumonia (excl. viral and due to other infectious organisms not elsewhere classified) infectious disease Infectious Disease
rs2494748 3618 0.00392 -0.02612 0.974218176412928 222629 FINNGEN_R6_PULM_PNEUMONIA_SEPSIS FINNGEN NA 2022-01-24 COPD/asthma/ILD related pneumonia or pneumonia derived septichaemia infectious disease Infectious Disease
rs2494748 3618 0.00031 0.07624 1.07922155625169 250200 FINNGEN_R6_H8_NONSUPPNAS FINNGEN NA 2022-01-24 Nonsuppurative otitis media disease of ear Disease Of Ear
rs2494748 3618 0.000183 0.31075 1.36444806652697 260405 FINNGEN_R6_P16_DISORD_RELATED_LENGTH_GESTATION_FETAL_GROWTH FINNGEN NA 2022-01-24 Disorders related to length of gestation and fetal growth pregnancy or perinatal disease Pregnancy Or Perinatal Disease
rs2494748 3618 0.00366 -0.0259 0.974432527989548 260405 FINNGEN_R6_J10_PNEUMONIA FINNGEN NA 2022-01-24 All pneumoniae infectious disease Infectious Disease
rs2494748 3618 4.68e-06 0.0584 1.06013896649708 260405 FINNGEN_R6_H8_MIDDLEMASTOID FINNGEN NA 2022-01-24 Diseases of middle ear and mastoid disease of ear Disease Of Ear
rs2494748 3618 0.00352 0.05649 1.05811603358698 251289 FINNGEN_R6_H8_SUP_ACUTE FINNGEN NA 2022-01-24 Acute suppurative otitis media disease of ear Disease Of Ear
rs2494748 3618 0.000332 0.05845 1.0601919747706 242802 FINNGEN_R6_PRIM_KNEEARTHROSIS FINNGEN NA 2022-01-24 "Primary gonarthrosis, bilateral" musculoskeletal or connective tissue disease Musculoskeletal Or Connective Tissue Disease
rs2494748 3618 0.00464 0.37691 1.45777310388772 260405 FINNGEN_R6_EPISEIZALCO FINNGEN NA 2022-01-24 Epileptic seizures related to alcohol nervous system disease Nervous System Disease
rs2494748 3618 0.000394 0.03923 1.04000965836544 260405 FINNGEN_R6_M13_ARTHROSIS_KNEE_PRIM_ICD10 FINNGEN NA 2022-01-24 "Gonarthrosis,primary" musculoskeletal or connective tissue disease Musculoskeletal Or Connective Tissue Disease
rs2494748 3618 0.00106 -0.53891 0.58338379427649 256652 FINNGEN_R6_G6_HERIPOTHUN FINNGEN NA 2022-01-24 Other and unspecified neuropathies nervous system disease Nervous System Disease
rs1045853 3618 1.7e-07 -0.00261446 0.997388954724011 484598 GCST90038635 GCST PMID:33959723 2021-04-08 Thyroid problem (not cancer) endocrine system disease Endocrine System Disease
rs1045853 3618 9.4e-05 -0.00256747 0.997435823132158 484598 GCST90038599 GCST PMID:33959723 2021-04-08 Diabetes or endocrine disease pancreas disease Pancreas Disease
rs1045853 3618 2.1e-07 -0.0023854 0.997617442805721 484598 GCST90038637 GCST PMID:33959723 2021-04-08 Hypothyroidism or myxedema endocrine system disease Endocrine System Disease
rs34245505 3618 0.000948214 -0.079974376674819 0.92314 32970 GCST005812 GCST PMID:29559693 2018-03-20 Osteoarthritis of the hip or knee (hospital diagnosed) musculoskeletal or connective tissue disease Musculoskeletal Or Connective Tissue Disease
rs34245505 3618 0.00192 0.16308 1.17713085639026 216474 FINNGEN_R6_E4_DM2PERIPH FINNGEN NA 2022-01-24 Type 2 diabetes with peripheral circulatory complications cardiovascular disease Cardiovascular Disease
rs34245505 3618 0.004285 -0.10041 0.904466510735757 1557411 GCST011083 GCST PMID:32404885 2020-05-13 COVID-19 (hospitalized vs population) RELEASE 5 infectious disease Infectious Disease
rs34245505 3618 0.00435 0.02958 1.03002183392262 260405 FINNGEN_R6_K11_INTESTOTH FINNGEN NA 2022-01-24 Other diseases of intestines gastrointestinal disease Gastrointestinal Disease
rs34245505 3618 0.00191 0.24471 1.27725085674284 257284 FINNGEN_R6_N14_NEPHROTICSYND FINNGEN NA 2022-01-24 Nephrotic syndrome urinary system disease Urinary System Disease
rs34245505 3618 0.004103 -0.0338 0.966764838271153 403124 GCST007090 GCST PMID:30664745 2019-01-21 Knee osteoarthritis musculoskeletal or connective tissue disease Musculoskeletal Or Connective Tissue Disease
rs34245505 3618 0.00243 -0.22838 0.795821790089608 225608 FINNGEN_R6_K11_BARRET FINNGEN NA 2022-01-24 Barret oesophagus gastrointestinal disease Gastrointestinal Disease
rs34245505 3618 0.00262 -0.03371 0.966851851022113 260405 FINNGEN_R6_J10_LOWCHRON FINNGEN NA 2022-01-24 Chronic lower respiratory diseases respiratory or thoracic disease Respiratory Or Thoracic Disease
rs34245505 3618 0.00198 0.38775 1.47366132290166 253563 FINNGEN_R6_AB1_LATE_SYPHILIS FINNGEN NA 2022-01-24 Late syphilis infectious disease Infectious Disease
rs34245505 3618 0.0016 0.00173377 1.00173527384819 484598 GCST90038633 GCST PMID:33959723 2021-04-08 Diabetes pancreas disease Pancreas Disease
rs34245505 3618 0.00118 -0.23009 0.794462097696873 259538 FINNGEN_R6_G6_MENINGBACT FINNGEN NA 2022-01-24 Bacterial meningitis infectious disease Infectious Disease
rs139974673 3618 0.00469 0.38976 1.47662636102575 260405 FINNGEN_R6_G6_XTRAPYR FINNGEN NA 2022-01-24 Extrapyramidal and movement disorders nervous system disease Nervous System Disease
rs139974673 3618 0.00195 0.90864 2.48094615119971 232886 FINNGEN_R6_K11_BILIAOTH FINNGEN NA 2022-01-24 Other diseases of biliary tract gastrointestinal disease Gastrointestinal Disease
rs139974673 3618 0.002 0.00903061 1.00907150898003 484598 GCST90038595 GCST PMID:33959723 2021-04-08 Cardiovascular disease cardiovascular disease Cardiovascular Disease
rs139974673 3618 0.00086 0.00269306 1.00269668954354 484598 GCST90038629 GCST PMID:33959723 2021-04-08 Cholelithiasis or gall stones gastrointestinal disease Gastrointestinal Disease
rs139974673 3618 5e-04 -0.00201976 0.997982278342677 484598 GCST90038614 GCST PMID:33959723 2021-04-08 Pulmonary embolism with or without deep venous thrombosis cardiovascular disease Cardiovascular Disease
rs139974673 3618 0.003107807 -0.2108345 0.809908095579914 15283 GCST003566 GCST PMID:27386562 2016-06-17 Multiple sclerosis immune system disease Immune System Disease
rs139974673 3618 0.00278 -0.46398 0.628776129863941 195703 FINNGEN_R6_DM_HYPOGLYC FINNGEN NA 2022-01-24 Diabetic hypoglycemia pancreas disease Pancreas Disease
rs139974673 3618 0.0012 0.00270821 1.00271188051346 484598 GCST90038628 GCST PMID:33959723 2021-04-08 Gallbladder disease gastrointestinal disease Gastrointestinal Disease
rs139974673 3618 0.00158 0.21624 1.24140027931824 260405 FINNGEN_R6_K11_GALLBILPANC FINNGEN NA 2022-01-24 "Disorders of gallbladder, biliary tract and pancreas" pancreas disease Pancreas Disease
rs139974673 3618 0.0042 -0.0096 0.990445932897216 57667 GCST90016619 GCST PMID:33686288 2021-03-08 Schizophrenia vs anorexia nervosa (ordinary least squares (OLS)) nervous system disease Nervous System Disease
rs139974673 3618 0.00174 0.32844 1.38879990983362 147061 FINNGEN_R6_N14_BREAST FINNGEN NA 2022-01-24 Disorders of breast reproductive system or breast disease Reproductive System Or Breast Disease
rs139974673 3618 0.00225 0.31897 1.37571005298537 260405 FINNGEN_R6_H7_VISUALDISTBLIND FINNGEN NA 2022-01-24 Visual disturbances and blindness disease of visual system Disease Of Visual System
rs139974673 3618 0.0011 0.00320681 1.00321195731587 484598 GCST90038626 GCST PMID:33959723 2021-04-08 Irritable bowel syndrome gastrointestinal disease Gastrointestinal Disease
rs139974673 3618 0.000428 1.15035 3.15929847067004 260405 FINNGEN_R6_Q17_CONGEN_MALFO_URINARY_SYSTEM FINNGEN NA 2022-01-24 Congenital malformations of the urinary system urinary system disease Urinary System Disease
rs139974673 3618 9.5e-06 0.0119073 1.01197847411328 484598 GCST90038604 GCST PMID:33959723 2021-04-08 Hypertension cardiovascular disease Cardiovascular Disease
rs139974673 3618 2.7e-05 -0.00425429 0.995754746672285 484598 GCST90038607 GCST PMID:33959723 2021-04-08 Venous thromboembolism cardiovascular disease Cardiovascular Disease
rs139974673 3618 0.00206 0.47838 1.6134584811295 141068 FINNGEN_R6_O15_PRE_OR_ECLAMPSIA FINNGEN NA 2022-01-24 Pre-eclampsia or eclampsia pregnancy or perinatal disease Pregnancy Or Perinatal Disease
rs139974673 3618 0.000207 1.20589 3.33973011556247 252072 FINNGEN_R6_E4_HYPOPIT FINNGEN NA 2022-01-24 Hypopituitarism endocrine system disease Endocrine System Disease
rs139974673 3618 0.00461 0.94072 2.56182526865693 198769 FINNGEN_R6_M13_FIBROMYALGIA FINNGEN NA 2022-01-24 Fibromyalgia musculoskeletal or connective tissue disease Musculoskeletal Or Connective Tissue Disease
rs139974673 3618 0.0022 0.0096 1.00964622781057 35373 GCST90016599 GCST PMID:33686288 2021-03-08 Anorexia nervosa vs autism spectrum disorder (ordinary least squares (OLS)) nervous system disease Nervous System Disease
rs139974673 3618 0.00331 0.71799 2.05030794716916 260405 FINNGEN_R6_G6_DEMYEL FINNGEN NA 2022-01-24 Demyelenating diseases of the central nervous system nervous system disease Nervous System Disease
rs2486272 3618 0.003557 0.069814 1.0723087132836 1887658 GCST011081 GCST PMID:32404885 2020-05-13 COVID-19 (hospitalized vs population) RELEASE 5 infectious disease Infectious Disease
rs2486272 3618 0.004573 0.084946 1.08865827756412 1557411 GCST011083 GCST PMID:32404885 2020-05-13 COVID-19 (hospitalized vs population) RELEASE 5 infectious disease Infectious Disease
rs35292476 3618 0.0009902 -0.0469 0.954182811100726 105248 GCST010723 GCST PMID:32843070 2020-08-26 Early age-related macular degeneration disease of visual system Disease Of Visual System
rs35292476 3618 0.00303 -0.14621 0.863976249120318 260405 FINNGEN_R6_L12_BULLOUS FINNGEN NA 2022-01-24 Bullous disorders integumentary system disease Integumentary System Disease
rs35292476 3618 0.00405 0.08062 1.08395891390773 260405 FINNGEN_R6_I9_OTH FINNGEN NA 2022-01-24 Other CVD cardiovascular disease Cardiovascular Disease
rs35292476 3618 6.96e-05 0.192 1.2116705169649 247545 FINNGEN_R6_L12_HYPETROPHICSCAR FINNGEN NA 2022-01-24 Hypertrophic scar integumentary system disease Integumentary System Disease
rs35292476 3618 0.000743 0.20801 1.23122548174212 222556 FINNGEN_R6_E4_GOITREDIFF FINNGEN NA 2022-01-24 Nontoxic diffuse goitre endocrine system disease Endocrine System Disease
rs261290 3618 7.32e-05 0.07027 1.0727977975596 249184 FINNGEN_R6_H7_MACULADEGEN FINNGEN NA 2022-01-24 Degeneration of macula and posterior pole disease of visual system Disease Of Visual System
rs261290 3618 5.182e-07 0.0678 NA 11296 GCST90032674 GCST PMID:34668383 2021-10-20 Serum lipopolysaccharide activity infectious disease Infectious Disease
rs261290 3618 0.00384 -0.0406 0.960213138396348 244540 FINNGEN_R6_E4_HYPERCHOL FINNGEN NA 2022-01-24 Pure hypercholesterolaemia genetic, familial or congenital disease Genetic, Familial Or Congenital Disease
rs261290 3618 1.5e-06 0.14577 1.15693006353304 248109 FINNGEN_R6_WET_AMD FINNGEN NA 2022-01-24 Wet age-related macular degeneration disease of visual system Disease Of Visual System
rs261290 3618 0.00354 -0.14146 0.868089898486369 216867 FINNGEN_R6_K11_VASCINT FINNGEN NA 2022-01-24 Vascular disorders of the intestines cardiovascular disease Cardiovascular Disease
rs261290 3618 0.000296597177645857 0.0361953425886 NA 472868 GCST90012877 GCST PMID:33589840 2021-02-15 Alzheimer's disease or family history of Alzheimer's disease nervous system disease Nervous System Disease
rs261290 3618 0.0031 0.0242 1.02449519644137 260405 FINNGEN_R6_J10_UPPERINFEC FINNGEN NA 2022-01-24 Acute upper respiratory infections infectious disease Infectious Disease
rs261290 3618 0.00117 0.04921 1.05044092017266 260405 FINNGEN_R6_F5_ORGANIC FINNGEN NA 2022-01-24 "Organic, including symptomatic, mental disorders" nervous system disease Nervous System Disease
rs261290 3618 0.00331 0.07852 1.08168498864571 200976 FINNGEN_R6_M13_RHEUMATISM FINNGEN NA 2022-01-24 "Rheumatism, unspecified" musculoskeletal or connective tissue disease Musculoskeletal Or Connective Tissue Disease
rs261290 3618 0.000705 0.0659 1.06811989983523 260405 FINNGEN_R6_DENTAL_TMD FINNGEN NA 2022-01-24 TMD related pain musculoskeletal or connective tissue disease Musculoskeletal Or Connective Tissue Disease
rs261290 3618 0.00124 0.07446 1.07730225057038 253296 FINNGEN_R6_M13_OTHERBONE FINNGEN NA 2022-01-24 Otherdisorders of bone musculoskeletal or connective tissue disease Musculoskeletal Or Connective Tissue Disease
rs261290 3618 0.00115 0.0868 1.09067852219881 259342 FINNGEN_R6_M13_CHRONDROPATHIES FINNGEN NA 2022-01-24 Chrondropathies musculoskeletal or connective tissue disease Musculoskeletal Or Connective Tissue Disease
rs261290 3618 0.00067 -0.0383885294099412 0.962338971254138 471717 GCST011364 GCST PMID:33532862 2021-02-03 Myocardial infarction cardiovascular disease Cardiovascular Disease
rs261290 3618 0.0018 -0.00304718 0.9969574579409 484598 GCST90038595 GCST PMID:33959723 2021-04-08 Cardiovascular disease cardiovascular disease Cardiovascular Disease
rs261290 3618 0.0038 -0.0211951 0.97902793758476 547261 GCST005195 GCST PMID:29212778 2017-12-06 Coronary artery disease cardiovascular disease Cardiovascular Disease
rs261290 3618 0.00494 0.0117 1.01176871271812 944133 GCST90014033 GCST PMID:33888516 2021-04-22 Haemorrhoidal disease cardiovascular disease Cardiovascular Disease
rs261290 3618 0.00388 -0.0629 0.939037372731376 256228 FINNGEN_R6_ST19_FRACT_FEMUR FINNGEN NA 2022-01-24 Fracture of femur musculoskeletal or connective tissue disease Musculoskeletal Or Connective Tissue Disease
rs261290 3618 0.00466 -0.0167 0.98343867198619 296525 GCST005194 GCST PMID:29212778 2017-12-06 Coronary artery disease cardiovascular disease Cardiovascular Disease
rs261290 3618 0.000593 0.03953 1.04032170806806 260405 FINNGEN_R6_H7_CHOROIDRETINA FINNGEN NA 2022-01-24 Disorders of choroid and retina disease of visual system Disease Of Visual System
rs261290 3618 0.000918 0.05677 1.05841234755841 260405 FINNGEN_R6_F5_DEMENTIA_INCLAVO FINNGEN NA 2022-01-24 "Dementia, including avohilmo" nervous system disease Nervous System Disease
rs261290 3618 1.68e-06 0.11204 1.11855760205429 248596 FINNGEN_R6_H7_AMD FINNGEN NA 2022-01-24 Age-related macular degeneration (whether dry or wet) disease of visual system Disease Of Visual System
rs261290 3618 0.000626 0.09615 1.10092419023774 248051 FINNGEN_R6_DRY_AMD FINNGEN NA 2022-01-24 Dry age-related macular degeneration (includes geographic atrophy) disease of visual system Disease Of Visual System
rs339969 3618 0.00496 -0.17145 0.842442389086443 260126 FINNGEN_R6_AB1_SCABIES FINNGEN NA 2022-01-24 Scabies infectious disease Infectious Disease
rs339969 3618 0.002826 0.0241 1.02439275204403 659316 GCST006867 GCST PMID:30054458 2018-07-27 Type 2 diabetes pancreas disease Pancreas Disease
rs339969 3618 0.00353 -0.02638 0.973964912612782 147061 FINNGEN_R6_N14_FEMALEGENNONINF FINNGEN NA 2022-01-24 Noninflammatory disorders of female genital tract reproductive system or breast disease Reproductive System Or Breast Disease
rs339969 3618 0.00169 0.14765 1.15910713786113 147061 FINNGEN_R6_O15_ICP FINNGEN NA 2022-01-24 Intrahepatic Cholestasis of Pregnancy (ICP) gastrointestinal disease Gastrointestinal Disease
rs339969 3618 0.00178 0.14809 1.15961725721981 83570 FINNGEN_R6_O15_ICP_EXMORE FINNGEN NA 2022-01-24 Intrahepatic Cholestasis of Pregnancy (ICP)  (more control exclusions) gastrointestinal disease Gastrointestinal Disease
rs339969 3618 0.00186 -0.36484 0.69430773122831 260405 FINNGEN_R6_HYPOTE_DRUGS FINNGEN NA 2022-01-24 Hypotension due to drugs cardiovascular disease Cardiovascular Disease
rs339969 3618 0.0047 0.000790125 1.00079043723099 484598 GCST90038628 GCST PMID:33959723 2021-04-08 Gallbladder disease gastrointestinal disease Gastrointestinal Disease
rs339969 3618 0.00357 -0.02251 0.977741459729852 260405 FINNGEN_R6_L12_SKIN FINNGEN NA 2022-01-24 Diseases of the skin and subcutaneous tissue integumentary system disease Integumentary System Disease
rs339969 3618 0.000482 -0.06496 0.937104946825603 244544 FINNGEN_R6_L12_ATOPIC FINNGEN NA 2022-01-24 Atopic dermatitis integumentary system disease Integumentary System Disease
rs339969 3618 0.0043 -0.00141198 0.998589016374751 484598 GCST90038664 GCST PMID:33959723 2021-04-08 Allergic rhinitis respiratory or thoracic disease Respiratory Or Thoracic Disease
rs339969 3618 0.001 -0.00227289 0.997729691058618 484598 GCST90038616 GCST PMID:33959723 2021-04-08 Asthma respiratory or thoracic disease Respiratory Or Thoracic Disease
rs339969 3618 0.00166 -0.03534 0.965277166221707 260405 FINNGEN_R6_L12_DERMATITISECZEMA FINNGEN NA 2022-01-24 Dermatitis and eczema integumentary system disease Integumentary System Disease
rs339969 3618 0.000598 0.14144 1.15193138630411 147061 FINNGEN_R6_O15_ICP_WIDE FINNGEN NA 2022-01-24 "Intrahepatic Cholestasis of Pregnancy (ICP) , incl. ICD-8" gastrointestinal disease Gastrointestinal Disease
rs339969 3618 0.0042 -0.000881842 0.999118546708388 484598 GCST90038610 GCST PMID:33959723 2021-04-08 Myocardial infarction cardiovascular disease Cardiovascular Disease
rs339969 3618 0.003571 -0.0317 0.968797177640976 796661 GCST90027161 GCST PMID:34454985 2021-08-26 Atopic dermatitis integumentary system disease Integumentary System Disease
rs7177276 3618 0.0045 0.0056 1.00561570931036 189137 GCST90016614 GCST PMID:33686288 2021-03-08 Major depressive disorder vs autism spectrum disorder (ordinary least squares (OLS)) nervous system disease Nervous System Disease
rs7177276 3618 0.0006594 -0.0268 0.973555933241164 659316 GCST006867 GCST PMID:30054458 2018-07-27 Type 2 diabetes pancreas disease Pancreas Disease
rs7177276 3618 0.00395 -0.17116 0.842686732807405 251276 FINNGEN_R6_H7_AMBLYANOPSIA FINNGEN NA 2022-01-24 Amblyopia ex anopsia disease of visual system Disease Of Visual System
rs7177276 3618 0.00464 0.2302 1.25885175510514 241533 FINNGEN_R6_H7_BCKRNDRETINOPAT FINNGEN NA 2022-01-24 Background retinopathy and retinal vascular changes disease of visual system Disease Of Visual System
rs7177276 3618 0.0045 -0.0392207131532814 0.961538461538461 69033 GCST005047 GCST PMID:22885922 2012-09-01 Type 2 diabetes pancreas disease Pancreas Disease
rs7177276 3618 0.000248 -0.1826 0.833101329629722 183899 FINNGEN_R6_I9_OTHILLHEART FINNGEN NA 2022-01-24 Other or ill-defined heart diseases cardiovascular disease Cardiovascular Disease
rs7177276 3618 0.0013 0.19123 1.21073788977439 252593 FINNGEN_R6_AB1_RUBELLA FINNGEN NA 2022-01-24 Rubella [German measles] infectious disease Infectious Disease
rs7177276 3618 0.000621 -0.16888 0.844610250535148 137557 FINNGEN_R6_N14_INFLAMMBREAST FINNGEN NA 2022-01-24 Inflammatory disorders of breast reproductive system or breast disease Reproductive System Or Breast Disease
rs7177276 3618 0.00234 -0.04229 0.958591748652695 250538 FINNGEN_R6_F5_ALLANXIOUS FINNGEN NA 2022-01-24 All anxiety disorders nervous system disease Nervous System Disease
rs7177276 3618 0.0001957 -0.0248 0.975504993518237 1030836 GCST006414 GCST PMID:30061737 2018-07-30 Atrial fibrillation cardiovascular disease Cardiovascular Disease
rs7175602 3618 0.0033 -0.18303 0.832743173067161 257750 FINNGEN_R6_D3_COAGDEFNAS FINNGEN NA 2022-01-24 Other and unspecified coagulation defects hematologic disease Hematologic Disease
rs7175602 3618 0.001 -0.40287 0.668398985543954 232451 FINNGEN_R6_K11_EROSION FINNGEN NA 2022-01-24 Erosion of teeth gastrointestinal disease Gastrointestinal Disease
rs7175602 3618 0.000762 0.30396 1.35521484641163 241533 FINNGEN_R6_H7_OTHRETARTOCC FINNGEN NA 2022-01-24 Other retinal artery occlusion disease of visual system Disease Of Visual System
rs7175602 3618 0.00199 -0.292 0.746768535973357 260405 FINNGEN_R6_P16_DISORD_RELATED_LENGTH_GESTATION_FETAL_GROWTH FINNGEN NA 2022-01-24 Disorders related to length of gestation and fetal growth pregnancy or perinatal disease Pregnancy Or Perinatal Disease
rs7175602 3618 0.00462 -0.02863 0.971775955060116 260405 FINNGEN_R6_J10_LOWCHRON FINNGEN NA 2022-01-24 Chronic lower respiratory diseases respiratory or thoracic disease Respiratory Or Thoracic Disease
rs7175602 3618 0.00462 -0.12201 0.885139517063199 184531 FINNGEN_R6_I9_CARDMYOOTH FINNGEN NA 2022-01-24 "Cardiomyopathy, other and unspecified" cardiovascular disease Cardiovascular Disease
rs7175602 3618 0.00295 -0.07 0.932393819905948 188444 FINNGEN_R6_I9_CONDUCTIO FINNGEN NA 2022-01-24 Conduction disorders cardiovascular disease Cardiovascular Disease
rs7175602 3618 0.00301 -0.12792 0.879923770230581 174974 FINNGEN_R6_M13_FLATFOOT FINNGEN NA 2022-01-24 Flat foot [pes planus] (acquired) musculoskeletal or connective tissue disease Musculoskeletal Or Connective Tissue Disease
rs7175602 3618 2e-04 0.0041387 1.00414727624627 484598 GCST90038595 GCST PMID:33959723 2021-04-08 Cardiovascular disease cardiovascular disease Cardiovascular Disease
rs7175602 3618 0.00324 -0.04247 0.958419217666193 260405 FINNGEN_R6_ST19_INJURI_ANKLE_FOOT FINNGEN NA 2022-01-24 Injuries to the ankle and foot musculoskeletal or connective tissue disease Musculoskeletal Or Connective Tissue Disease
rs7175602 3618 0.000464 0.14951 1.16126508340477 250360 FINNGEN_R6_F5_DELIRIUM FINNGEN NA 2022-01-24 "Delirium, not induced by alcohol and other psychoactive substances" nervous system disease Nervous System Disease
rs7175602 3618 0.00364 -0.08265 0.920673326499737 201387 FINNGEN_R6_M13_ADHCAPSULITIS FINNGEN NA 2022-01-24 Adhesive capsulitis of shoulder musculoskeletal or connective tissue disease Musculoskeletal Or Connective Tissue Disease
rs7175602 3618 0.00215 -0.23872 0.787635389409297 224046 FINNGEN_R6_J10_PNEUMONONBACT FINNGEN NA 2022-01-24 "Pneumonia due to other infectious organisms, not elsewhere classified" infectious disease Infectious Disease
rs7175602 3618 0.00479 -0.27521 0.759412629826484 225295 FINNGEN_R6_K11_DISOESINOTH FINNGEN NA 2022-01-24 Disorders of oesophagus in diseases classified elsewhere gastrointestinal disease Gastrointestinal Disease
rs7175602 3618 2e-04 0.00385244 1.00385987018536 484598 GCST90038604 GCST PMID:33959723 2021-04-08 Hypertension cardiovascular disease Cardiovascular Disease
rs7175602 3618 0.0025 0.000632225 1.00063242489635 484598 GCST90038660 GCST PMID:33959723 2021-04-08 Connective tissue disorder musculoskeletal or connective tissue disease Musculoskeletal Or Connective Tissue Disease
rs11635675 3618 0.00242 0.05089 1.05220714413126 78633 FINNGEN_R6_O15_POSTPART_DEPR FINNGEN NA 2022-01-24 Postpartum depression pregnancy or perinatal disease Pregnancy Or Perinatal Disease
rs11635675 3618 0.00192 0.17588 1.19229497466884 259668 FINNGEN_R6_AB1_VIRAL_MENINGITIS FINNGEN NA 2022-01-24 Viral meningitis infectious disease Infectious Disease
rs11635675 3618 0.00121 0.02264 1.0228982298927 260405 FINNGEN_R6_E4_ENDONUTRMET FINNGEN NA 2022-01-24 "Endocrine, nutritional and metabolic diseases" endocrine system disease Endocrine System Disease
rs11635675 3618 0.00111 0.05936 1.06115718857331 260405 FINNGEN_R6_K11_IBD FINNGEN NA 2022-01-24 Inflammatory bowel disease gastrointestinal disease Gastrointestinal Disease
rs11635675 3618 0.00302 0.06426 1.06636961882223 252521 FINNGEN_R6_L12_ABSCESS_CUT FINNGEN NA 2022-01-24 "Cutaneous abscess, furuncle and carbuncle" infectious disease Infectious Disease
rs11635675 3618 0.00379 0.05623 1.05784095917947 147061 FINNGEN_R6_O15_OBSTET_NAS FINNGEN NA 2022-01-24 "Other obstetric conditions, not elsewhere classified" pregnancy or perinatal disease Pregnancy Or Perinatal Disease
rs11635675 3618 0.00148 -0.13837 0.870776444849205 242327 FINNGEN_R6_I9_CEREBDOTH FINNGEN NA 2022-01-24 "Other specified cerebrovascular diseases, other cerebrovascular disorders in diseases classified elsewhere" cardiovascular disease Cardiovascular Disease
rs11635675 3618 0.00497 0.28042 1.32368564357501 143369 FINNGEN_R6_F5_MENTPUER FINNGEN NA 2022-01-24 Mental and behauvioural disorders associated with the puerperium pregnancy or perinatal disease Pregnancy Or Perinatal Disease
rs11635675 3618 0.00297 -0.24841 0.780040061281581 260405 FINNGEN_R6_P16_DISORD_RELATED_LENGTH_GESTATION_FETAL_GROWTH FINNGEN NA 2022-01-24 Disorders related to length of gestation and fetal growth pregnancy or perinatal disease Pregnancy Or Perinatal Disease
rs11635675 3618 0.000926 0.34782 1.41597735087666 258362 FINNGEN_R6_ULCER_ARTHR FINNGEN NA 2022-01-24 Arthropathy in ulcerative colitis gastrointestinal disease Gastrointestinal Disease
rs11635675 3618 0.00209 0.43443 1.54408268093931 258314 FINNGEN_R6_G6_TETRAPLE FINNGEN NA 2022-01-24 Tetraplegia nervous system disease Nervous System Disease
rs11635675 3618 0.0033727961370658 -0.020139382554738 0.98006206023248 408422 GCST90014325 GCST PMID:34103634 2021-06-08 Asthma respiratory or thoracic disease Respiratory Or Thoracic Disease
rs11635675 3618 0.00389 0.0241 1.02439275204403 260405 FINNGEN_R6_AUTOIMMUNE FINNGEN NA 2022-01-24 Autoimmune diseases immune system disease Immune System Disease
rs11635675 3618 0.00269 0.17892 1.19592506633551 133469 FINNGEN_R6_N14_OTHINFVAGVULV FINNGEN NA 2022-01-24 Other inflammation of vagina/vulva reproductive system or breast disease Reproductive System Or Breast Disease
rs11635675 3618 0.001094 0.5384 1.71326344652315 847 GCST006938 GCST PMID:29769526 2018-05-16 Neuromyelitis optica (AQP4-IgG-negative) disease of visual system Disease Of Visual System
rs11635675 3618 0.0016 0.06249 1.06448381402649 146815 FINNGEN_R6_O15_OTHER_MATERN_DIS_ELSEWHERE FINNGEN NA 2022-01-24 "Other maternal diseases classifiable elsewhere but complicating pregnancy, childbirth and the puerperium" pregnancy or perinatal disease Pregnancy Or Perinatal Disease
rs11635675 3618 0.000598 -0.4094 0.664048559767341 241352 FINNGEN_R6_I9_CERATHER FINNGEN NA 2022-01-24 Cerebral atherosclerosis cardiovascular disease Cardiovascular Disease
rs11635675 3618 1e-04 0.00367849 1.00368526394776 484598 GCST90038595 GCST PMID:33959723 2021-04-08 Cardiovascular disease cardiovascular disease Cardiovascular Disease
rs11635675 3618 0.00322 0.04143 1.0423001982839 260405 FINNGEN_R6_H7_SCLERACORNEA FINNGEN NA 2022-01-24 "Disorders of sclera, cornea, iris and ciliary body" disease of visual system Disease Of Visual System
rs11635675 3618 0.00232 -0.0639 0.938098804720864 256905 FINNGEN_R6_ST19_FRACT_RIBS_STERNUM_THORACIC_SPINE FINNGEN NA 2022-01-24 "Fracture of rib(s), sternum and thoracic spine" musculoskeletal or connective tissue disease Musculoskeletal Or Connective Tissue Disease
rs11635675 3618 0.0012 -0.000863917 0.99913645606885 484598 GCST90038656 GCST PMID:33959723 2021-04-08 Osteoporosis musculoskeletal or connective tissue disease Musculoskeletal Or Connective Tissue Disease
rs11635675 3618 0.000674 -0.40601 0.666303504356528 260405 FINNGEN_R6_I9_CEREBATHER FINNGEN NA 2022-01-24 Cerebral atherosclerosis cardiovascular disease Cardiovascular Disease
rs11635675 3618 0.00027 0.00316313 1.0031681379746 484598 GCST90038604 GCST PMID:33959723 2021-04-08 Hypertension cardiovascular disease Cardiovascular Disease
rs10431766 3618 0.0013 -0.00259926 0.997404115151342 484598 GCST90038604 GCST PMID:33959723 2021-04-08 Hypertension cardiovascular disease Cardiovascular Disease
rs2472297 3618 0.000778 0.03858 1.03933387174194 260405 FINNGEN_R6_H7_LENS FINNGEN NA 2022-01-24 Disorders of lens disease of visual system Disease Of Visual System
rs2472297 3618 0.00201054 0.083955044493452 1.08758 22347 GCST005813 GCST PMID:29559693 2018-03-20 Osteoarthritis of the knee (hospital diagnosed) musculoskeletal or connective tissue disease Musculoskeletal Or Connective Tissue Disease
rs2472297 3618 7.4e-07 -0.00521848 0.994795112612218 484598 GCST90038595 GCST PMID:33959723 2021-04-08 Cardiovascular disease cardiovascular disease Cardiovascular Disease
rs2472297 3618 0.00468 0.02594 1.02627936986391 226692 FINNGEN_R6_M13_OTHERJOINT FINNGEN NA 2022-01-24 Other joint disorders musculoskeletal or connective tissue disease Musculoskeletal Or Connective Tissue Disease
rs2472297 3618 0.000413 0.04049 1.04132089644149 249793 FINNGEN_R6_KELA_DIAB_INSUL_EXMORE FINNGEN NA 2022-01-24 "Diabetes, insuline treatment (Kela reimbursement) (more control exclusions)" pancreas disease Pancreas Disease
rs2472297 3618 0.0042 0.06776 1.07010845162879 237217 FINNGEN_R6_K11_CARIES FINNGEN NA 2022-01-24 Dental caries gastrointestinal disease Gastrointestinal Disease
rs2472297 3618 0.002 0.34807 1.41633138946736 143369 FINNGEN_R6_F5_MENTPUER FINNGEN NA 2022-01-24 Mental and behauvioural disorders associated with the puerperium pregnancy or perinatal disease Pregnancy Or Perinatal Disease
rs2472297 3618 0.000132 0.04003 1.04084199898398 260405 FINNGEN_R6_E4_DIABETES FINNGEN NA 2022-01-24 Diabetes mellitus pancreas disease Pancreas Disease
rs2472297 3618 3.57e-05 -0.14393 0.865948362323044 259415 FINNGEN_R6_GOUT_STRICT FINNGEN NA 2022-01-24 "Gout, strict definition" musculoskeletal or connective tissue disease Musculoskeletal Or Connective Tissue Disease
rs2472297 3618 0.000415 -0.17283 0.841280620394274 147061 FINNGEN_R6_O15_ICP FINNGEN NA 2022-01-24 Intrahepatic Cholestasis of Pregnancy (ICP) gastrointestinal disease Gastrointestinal Disease
rs2472297 3618 0.0038 -0.41536 0.660102600988845 260234 FINNGEN_R6_Q17_OTHER_CONGEN_MALFO_NERVOUS_SYSTEM FINNGEN NA 2022-01-24 Other congenital malformations of nervous system nervous system disease Nervous System Disease
rs2472297 3618 0.00203202812360413 -0.14 0.869358235398806 69374 GCST001790 GCST PMID:23263486 2012-12-23 Gout musculoskeletal or connective tissue disease Musculoskeletal Or Connective Tissue Disease
rs2472297 3618 0.000372 0.08698 1.09087486200286 255283 FINNGEN_R6_H7_GLAUCPRIMOPEN FINNGEN NA 2022-01-24 Primary open-angle glaucoma disease of visual system Disease Of Visual System
rs2472297 3618 0.00076 0.09186 1.0962113417496 253692 FINNGEN_R6_DM_NEPHROPATHY FINNGEN NA 2022-01-24 Diabetic nephropathy urinary system disease Urinary System Disease
rs2472297 3618 0.000376 0.09798 1.1029407260734 217292 FINNGEN_R6_DM_NEPHROPATHY_EXMORE FINNGEN NA 2022-01-24 Diabetic nephropathy (more control exclusions) urinary system disease Urinary System Disease
rs2472297 3618 0.00076 -0.37998 0.683875086577313 253849 FINNGEN_R6_L12_NONIONRADISKINNAS FINNGEN NA 2022-01-24 Other and unspecified skin changes due to chronic exposure to nonionizing radiation integumentary system disease Integumentary System Disease
rs2472297 3618 1.111e-07 0.0557 1.05728045201863 403124 GCST007090 GCST PMID:30664745 2019-01-21 Knee osteoarthritis musculoskeletal or connective tissue disease Musculoskeletal Or Connective Tissue Disease
rs2472297 3618 0.0048 0.000455556 1.00045565978139 484598 GCST90038705 GCST PMID:33959723 2021-04-08 Fracture of forearm or wrist musculoskeletal or connective tissue disease Musculoskeletal Or Connective Tissue Disease
rs2472297 3618 0.00075 0.000578685 1.00057885247047 484598 GCST90038684 GCST PMID:33959723 2021-04-08 Ulcerative colitis gastrointestinal disease Gastrointestinal Disease
rs2472297 3618 0.0032 -0.000875222 0.99912516089506 484598 GCST90038629 GCST PMID:33959723 2021-04-08 Cholelithiasis or gall stones gastrointestinal disease Gastrointestinal Disease
rs2472297 3618 0.00357 -0.03657 0.964090605191883 255750 FINNGEN_R6_CHOLELITH_BROAD FINNGEN NA 2022-01-24 "Cholelithiasis, broad definition with cholecystitis" gastrointestinal disease Gastrointestinal Disease
rs2472297 3618 2.98e-05 0.04567 1.04672893340825 249334 FINNGEN_R6_DM_OTHER_WIDE FINNGEN NA 2022-01-24 "Other diabetes, wide definition" pancreas disease Pancreas Disease
rs2472297 3618 0.00411 0.06821 1.07059010879676 260405 FINNGEN_R6_Q17_CLEFT_AND_CARIES FINNGEN NA 2022-01-24 Clefts and caries gastrointestinal disease Gastrointestinal Disease
rs2472297 3618 2.5e-05 -0.10914 0.896604884027334 245732 FINNGEN_R6_GOUT FINNGEN NA 2022-01-24 "Gout, FINNGEN" musculoskeletal or connective tissue disease Musculoskeletal Or Connective Tissue Disease
rs2472297 3618 0.00236 0.09739 1.1022901829741 238869 FINNGEN_R6_L12_ALLERGICCONTACT FINNGEN NA 2022-01-24 Alergic contact dermatitis integumentary system disease Integumentary System Disease
rs2472297 3618 3.8e-05 0.00260329 1.00260668150179 484598 GCST90038686 GCST PMID:33959723 2021-04-08 Osteoarthritis musculoskeletal or connective tissue disease Musculoskeletal Or Connective Tissue Disease
rs2472297 3618 0.002 -0.000757608 0.999242678912481 484598 GCST90038618 GCST PMID:33959723 2021-04-08 Other respiratory problems respiratory or thoracic disease Respiratory Or Thoracic Disease
rs2472297 3618 0.000107 -0.10243 0.902641332434776 177916 FINNGEN_R6_M13_GOUT FINNGEN NA 2022-01-24 Gout musculoskeletal or connective tissue disease Musculoskeletal Or Connective Tissue Disease
rs2472297 3618 0.00438 0.36403 1.43911738703206 111688 FINNGEN_R6_KRA_PSY_PUERPER_EXMORE FINNGEN NA 2022-01-24 "Mental and behabioural disorders of puerperum, not classified elsewhere (more control exclusions)" pregnancy or perinatal disease Pregnancy Or Perinatal Disease
rs2472297 3618 0.0014 0.00244111 1.00244409193493 484598 GCST90038654 GCST PMID:33959723 2021-04-08 Joint disorder musculoskeletal or connective tissue disease Musculoskeletal Or Connective Tissue Disease
rs2472297 3618 0.00078 0.0066 1.00662182799517 189137 GCST90016614 GCST PMID:33686288 2021-03-08 Major depressive disorder vs autism spectrum disorder (ordinary least squares (OLS)) nervous system disease Nervous System Disease
rs2472297 3618 0.000293 0.03764 1.03835735693637 260405 FINNGEN_R6_DIABETES_FG FINNGEN NA 2022-01-24 "Diabetes, varying definitions" pancreas disease Pancreas Disease
rs2472297 3618 0.00192 -0.10201 0.903020521418511 258569 FINNGEN_R6_GOUT_NOS FINNGEN NA 2022-01-24 "Gout, unspecified" musculoskeletal or connective tissue disease Musculoskeletal Or Connective Tissue Disease
rs2472297 3618 0.000235 -0.18099 0.834443703091098 83570 FINNGEN_R6_O15_ICP_EXMORE FINNGEN NA 2022-01-24 Intrahepatic Cholestasis of Pregnancy (ICP)  (more control exclusions) gastrointestinal disease Gastrointestinal Disease
rs2472297 3618 0.00477 -0.12098 0.886051680449275 147061 FINNGEN_R6_O15_ICP_WIDE FINNGEN NA 2022-01-24 "Intrahepatic Cholestasis of Pregnancy (ICP) , incl. ICD-8" gastrointestinal disease Gastrointestinal Disease
rs2472297 3618 0.00167 0.3544 1.42532520255009 147061 FINNGEN_R6_KRA_PSY_PUERPER FINNGEN NA 2022-01-24 "Mental and behabioural disorders of puerperum, not classified elsewhere" pregnancy or perinatal disease Pregnancy Or Perinatal Disease
rs2472297 3618 2.9e-06 -0.00454649 0.995463829640356 484598 GCST90038604 GCST PMID:33959723 2021-04-08 Hypertension cardiovascular disease Cardiovascular Disease
rs2472297 3618 0.000409 0.02847 1.0288791439972 260405 FINNGEN_R6_R18_SYMPTOMS_SIGNS_INVOLVI_CIRCULATO_RESPI_SYSTEMS FINNGEN NA 2022-01-24 Symptoms and signs involving the circulatory and respiratory systems respiratory or thoracic disease Respiratory Or Thoracic Disease
rs2472297 3618 0.00325 -0.03755 0.963146259203909 254733 FINNGEN_R6_K11_CHOLELITH FINNGEN NA 2022-01-24 Cholelithiasis gastrointestinal disease Gastrointestinal Disease
rs2472297 3618 0.00453 0.20226 1.22416624996311 232806 FINNGEN_R6_K11_GINGIVA FINNGEN NA 2022-01-24 Other disorders of gingiva and edentulous alveolar ridge gastrointestinal disease Gastrointestinal Disease
rs2472297 3618 9.492e-06 0.038 1.0387312328785 417596 GCST007092 GCST PMID:30664745 2019-01-21 Osteoarthritis of the hip or knee musculoskeletal or connective tissue disease Musculoskeletal Or Connective Tissue Disease
rs2472297 3618 0.001784 -0.0483 NA 11296 GCST90032674 GCST PMID:34668383 2021-10-20 Serum lipopolysaccharide activity infectious disease Infectious Disease
rs1037117 3618 0.000939 0.11452 1.12133506754105 227159 FINNGEN_R6_K11_DULC FINNGEN NA 2022-01-24 Duodenal ulcer gastrointestinal disease Gastrointestinal Disease
rs1037117 3618 0.00131 -0.21352 0.807736005268909 247882 FINNGEN_R6_ASTHMA_SEPTICHE_PNEUMONIA FINNGEN NA 2022-01-24 Pneumonia derived septichemia infectious disease Infectious Disease
rs1037117 3618 0.00251 -0.09675 0.907782923498295 200181 FINNGEN_R6_M13_BURSOPATHY FINNGEN NA 2022-01-24 Other bursopathies musculoskeletal or connective tissue disease Musculoskeletal Or Connective Tissue Disease
rs1037117 3618 0.000163 -0.16525 0.847681757156364 236071 FINNGEN_R6_AB1_STREPTO_SEPSIS FINNGEN NA 2022-01-24 Streptococcal septicaemia infectious disease Infectious Disease
rs1037117 3618 0.00131 -0.21352 0.807736005268909 247882 FINNGEN_R6_SEPTICHE_PNEUMONIA FINNGEN NA 2022-01-24 Pneumonia derived septichemia infectious disease Infectious Disease
rs1037117 3618 0.00112 0.2105 1.23429505322218 225608 FINNGEN_R6_K11_BARRET FINNGEN NA 2022-01-24 Barret oesophagus gastrointestinal disease Gastrointestinal Disease
rs1037117 3618 0.000616 -0.23344 0.791805102621184 260377 FINNGEN_R6_PNEUMO_SEPTHICHE FINNGEN NA 2022-01-24 Pneumococcal septichemia infectious disease Infectious Disease
rs1037117 3618 0.0048 0.00265728 1.00266081369781 484598 GCST90038604 GCST PMID:33959723 2021-04-08 Hypertension cardiovascular disease Cardiovascular Disease
rs4984741 3618 0.00396 0.11504 1.12191831340695 244818 FINNGEN_R6_DM_BCKGRND_RETINA FINNGEN NA 2022-01-24 Background diabetic retinopathy disease of visual system Disease Of Visual System
rs4984741 3618 0.00493 0.04202 1.04291533684892 217321 FINNGEN_R6_M13_SPONDYLOPATHY FINNGEN NA 2022-01-24 Spondylopathies musculoskeletal or connective tissue disease Musculoskeletal Or Connective Tissue Disease
rs4984741 3618 0.00271 0.06982 1.07231514715518 216069 FINNGEN_R6_G6_EPLEPSY FINNGEN NA 2022-01-24 Epilepsy nervous system disease Nervous System Disease
rs4984741 3618 0.00373 -0.33983 0.711891334003143 253612 FINNGEN_R6_M13_DERMATOPOLY FINNGEN NA 2022-01-24 Dermatopolymyositis integumentary system disease Integumentary System Disease
rs4984741 3618 0.002 0.00146987 1.00147095078838 484598 GCST90038633 GCST PMID:33959723 2021-04-08 Diabetes pancreas disease Pancreas Disease
rs4984741 3618 0.0047 0.00213885 1.00214113897129 484598 GCST90038654 GCST PMID:33959723 2021-04-08 Joint disorder musculoskeletal or connective tissue disease Musculoskeletal Or Connective Tissue Disease
rs4984741 3618 0.00461 -0.18489 0.831195710351715 198583 FINNGEN_R6_M13_DISSYNOTENDNAS FINNGEN NA 2022-01-24 Other specified/unspecified disorders of synovium and tendon +Other specified/unspecified bursopathies musculoskeletal or connective tissue disease Musculoskeletal Or Connective Tissue Disease
rs4984741 3618 0.00402 -0.55844 0.572100845397173 259595 FINNGEN_R6_L12_PEMPHIGUS FINNGEN NA 2022-01-24 Pemphigus integumentary system disease Integumentary System Disease
rs4984741 3618 0.00237 0.09312 1.09759343857835 245715 FINNGEN_R6_H7_RETINOPATHYDIAB FINNGEN NA 2022-01-24 Diabetic retinopathy disease of visual system Disease Of Visual System
rs4984741 3618 0.00482 0.12997 1.13879421898559 254932 FINNGEN_R6_GE_STRICT FINNGEN NA 2022-01-24 "Generalized epilepsy, strict definition" nervous system disease Nervous System Disease
rs4984741 3618 0.000369 0.06282 1.06483515165264 254817 FINNGEN_R6_H7_RETINALDISOTH FINNGEN NA 2022-01-24 Other retinal disorders disease of visual system Disease Of Visual System
rs4984741 3618 0.00474 0.03742 1.03812894344425 260405 FINNGEN_R6_H7_LENS FINNGEN NA 2022-01-24 Disorders of lens disease of visual system Disease Of Visual System
rs4984741 3618 0.00311 0.11799 1.12523285898249 243700 FINNGEN_R6_H7_RETINOPATHYDIAB_BKG FINNGEN NA 2022-01-24 Diabetic background retinopathy disease of visual system Disease Of Visual System
rs4984741 3618 0.00236 0.03079 1.03126891467337 260405 FINNGEN_R6_G6_EPIPAROX FINNGEN NA 2022-01-24 Episodal and paroxysmal disorders nervous system disease Nervous System Disease
rs4984741 3618 1.87e-05 0.03624 1.03690467375216 260405 FINNGEN_R6_H7_EYE FINNGEN NA 2022-01-24 Diseases of the eye and adnexa disease of visual system Disease Of Visual System
rs4984741 3618 0.000678 0.0297 1.03014544395915 260405 FINNGEN_R6_G6_NEURO FINNGEN NA 2022-01-24 Neurological diseases nervous system disease Nervous System Disease
rs879619 3618 0.00253 0.0729 1.07562296923949 138100 FINNGEN_R6_O15_PREG_DM FINNGEN NA 2022-01-24 Diabetes mellitus in pregnancy pregnancy or perinatal disease Pregnancy Or Perinatal Disease
rs879619 3618 0.000991 0.05921 1.06099802693245 239579 FINNGEN_R6_ST19_FRACT_LOWER_LEG_INCLU_ANKLE FINNGEN NA 2022-01-24 "Fracture of lower leg, including ankle" musculoskeletal or connective tissue disease Musculoskeletal Or Connective Tissue Disease
rs879619 3618 0.00212 0.11587 1.12284989215878 190397 FINNGEN_R6_FG_CARDMYO FINNGEN NA 2022-01-24 Cardiomyopathy (excluding other) cardiovascular disease Cardiovascular Disease
rs879619 3618 0.00467 -0.12913 0.87885970635707 235196 FINNGEN_R6_H8_HL_IDIOP FINNGEN NA 2022-01-24 Sudden idiopathic hearing loss nervous system disease Nervous System Disease
rs879619 3618 1.6e-08 -0.00721796 0.992808026911528 484598 GCST90038604 GCST PMID:33959723 2021-04-08 Hypertension cardiovascular disease Cardiovascular Disease
rs187435509 3618 0.00228 0.08438 1.08804227132523 249793 FINNGEN_R6_KELA_DIAB_INSUL_EXMORE FINNGEN NA 2022-01-24 "Diabetes, insuline treatment (Kela reimbursement) (more control exclusions)" pancreas disease Pancreas Disease
rs187435509 3618 0.00119 0.08166 1.08508681758644 260405 FINNGEN_R6_E4_DIABETES FINNGEN NA 2022-01-24 Diabetes mellitus pancreas disease Pancreas Disease
rs187435509 3618 0.000634 0.08993 1.09409769418602 249334 FINNGEN_R6_DM_OTHER_WIDE FINNGEN NA 2022-01-24 "Other diabetes, wide definition" pancreas disease Pancreas Disease
rs187435509 3618 0.0013 0.08045 1.08377465655468 260405 FINNGEN_R6_DIABETES_FG FINNGEN NA 2022-01-24 "Diabetes, varying definitions" pancreas disease Pancreas Disease
rs187435509 3618 0.000896 0.34115 1.40656420967056 233045 FINNGEN_R6_N14_NEUROMUSCDYSBLADD FINNGEN NA 2022-01-24 Neuromuscular dysfuntion of bladder urinary system disease Urinary System Disease
rs187435509 3618 0.00143 0.34286 1.40897149210899 252369 FINNGEN_R6_L12_NAILDIS FINNGEN NA 2022-01-24 Nail disorders integumentary system disease Integumentary System Disease
rs4985065 3618 0.0014 -0.00276778 0.997236046771696 484598 GCST90038604 GCST PMID:33959723 2021-04-08 Hypertension cardiovascular disease Cardiovascular Disease
rs4985065 3618 0.0039 -0.0089 0.991139487766128 35373 GCST90016599 GCST PMID:33686288 2021-03-08 Anorexia nervosa vs autism spectrum disorder (ordinary least squares (OLS)) nervous system disease Nervous System Disease
rs4985065 3618 0.000632 0.16526 1.1796998007892 140039 FINNGEN_R6_N14_FITUB FINNGEN NA 2022-01-24 "Female infertility, tubal origin" reproductive system or breast disease Reproductive System Or Breast Disease
rs4985065 3618 0.001 0.011 1.01106072244472 21069 GCST90016602 GCST PMID:33686288 2021-03-08 Autism spectrum disorder vs obsessive compulsive disorder (ordinary least squares (OLS)) nervous system disease Nervous System Disease
rs4985065 3618 0.0018 -0.0062 0.993819180340158 189137 GCST90016614 GCST PMID:33686288 2021-03-08 Major depressive disorder vs autism spectrum disorder (ordinary least squares (OLS)) nervous system disease Nervous System Disease
rs4985065 3618 0.0048 -0.17692 0.837846809586723 241758 FINNGEN_R6_H7_RETINOPATHYDIAB_BKG_SEVERE FINNGEN NA 2022-01-24 Severe diabetic background retinopathy disease of visual system Disease Of Visual System
rs4985065 3618 0.0016 -0.02494 0.975368432378647 260405 FINNGEN_R6_K11_PULP_PERIAPICAL_INCLAVO FINNGEN NA 2022-01-24 "Diseases of pulp and periapical tissues, including avohilmo" gastrointestinal disease Gastrointestinal Disease
rs4985065 3618 0.00264 0.06534 1.06752192014127 220926 FINNGEN_R6_K11_ILEUS FINNGEN NA 2022-01-24 Paralytic ileus and intestinal obstruction gastrointestinal disease Gastrointestinal Disease
rs4985065 3618 0.0049 -0.10853 0.897151979853853 216765 FINNGEN_R6_E4_DM2REN FINNGEN NA 2022-01-24 Type 2 diabetes with renal complications urinary system disease Urinary System Disease
rs4985065 3618 0.00199 0.12645 1.13479271012205 217311 FINNGEN_R6_K11_ADHE FINNGEN NA 2022-01-24 Intestinal adhesions without obstruction gastrointestinal disease Gastrointestinal Disease
rs4985065 3618 0.00233 0.11907 1.1264487669423 233731 FINNGEN_R6_K11_STOMATITIS FINNGEN NA 2022-01-24 Stomatitis and related lesions gastrointestinal disease Gastrointestinal Disease
rs4985065 3618 1.7e-05 -0.013 0.987084135020288 59056 GCST90016620 GCST PMID:33686288 2021-03-08 Schizophrenia vs autism spectrum disorder (ordinary least squares (OLS)) nervous system disease Nervous System Disease
rs933574 3618 0.00187 0.02543 1.02575610083023 260405 FINNGEN_R6_AUTOIMMUNE FINNGEN NA 2022-01-24 Autoimmune diseases immune system disease Immune System Disease
rs933574 3618 0.00293 0.03149 1.03199105563349 235230 FINNGEN_R6_E4_HYTHY_AI_STRICT FINNGEN NA 2022-01-24 "Hypothyroidism, strict autoimmune" endocrine system disease Endocrine System Disease
rs933574 3618 0.00168 -0.25539 0.774614339451615 110740 FINNGEN_R6_E4_TESTICHYPO FINNGEN NA 2022-01-24 Testicular hypofunction reproductive system or breast disease Reproductive System Or Breast Disease
rs933574 3618 0.0014 0.00136222 1.00136314824311 484598 GCST90038637 GCST PMID:33959723 2021-04-08 Hypothyroidism or myxedema endocrine system disease Endocrine System Disease
rs933574 3618 0.00323 0.21993 1.24598950826906 241008 FINNGEN_R6_H7_CONJUVASC FINNGEN NA 2022-01-24 Other conjunctival vascular disorders and cysts disease of visual system Disease Of Visual System
rs933574 3618 0.00145 0.02908 1.02950695173694 260405 FINNGEN_R6_E4_THYROID FINNGEN NA 2022-01-24 Disorders of the thyroid gland endocrine system disease Endocrine System Disease
rs933574 3618 0.00214 -0.18038 0.834952869029807 183565 FINNGEN_R6_I9_PERICARD FINNGEN NA 2022-01-24 Pericarditis cardiovascular disease Cardiovascular Disease
rs933574 3618 0.000757 0.10058 1.10581210313382 242967 FINNGEN_R6_H7_OTHERCONJ FINNGEN NA 2022-01-24 Other disorders of conjunctiva disease of visual system Disease Of Visual System
rs933574 3618 0.000776 -0.11542 0.890991848733879 254932 FINNGEN_R6_GE_STRICT FINNGEN NA 2022-01-24 "Generalized epilepsy, strict definition" nervous system disease Nervous System Disease
rs933574 3618 0.000168 0.47664 1.61065350440978 260405 FINNGEN_R6_DRUGADVERS_SYSTEMIC_LUPUS_ERYTHEMAT FINNGEN NA 2022-01-24 Drug-induced systemic lupus erythematosus musculoskeletal or connective tissue disease Musculoskeletal Or Connective Tissue Disease
rs933574 3618 0.00322 0.31122 1.36508950784514 260405 FINNGEN_R6_K11_MAXIL_MOLAR_FAILED_ERUPT_OBSTRUCTION_TOOTH FINNGEN NA 2022-01-24 Maxillary molar that has failed to erupt because of obstruction by another tooth gastrointestinal disease Gastrointestinal Disease
rs933574 3618 0.00425 -0.0871 0.916585432506822 259835 FINNGEN_R6_I9_HYPOTE FINNGEN NA 2022-01-24 Hypotension cardiovascular disease Cardiovascular Disease
rs933574 3618 0.00178 0.03089 1.03137204672135 260405 FINNGEN_R6_E4_HYTHY_AI_STRICT_PURCH FINNGEN NA 2022-01-24 "Hypothyroidism, strict autoimmune, 3 medication purchases required" endocrine system disease Endocrine System Disease
rs933574 3618 0.00164 0.03108 1.03156802602768 254846 FINNGEN_R6_E4_HYTHYNAS FINNGEN NA 2022-01-24 "Hypothyroidism,  other/unspecified" endocrine system disease Endocrine System Disease
rs933574 3618 0.00353 0.2543 1.28955861382762 256838 FINNGEN_R6_G6_GUILBAR FINNGEN NA 2022-01-24 Guillain-Barre syndrome immune system disease Immune System Disease
rs1135999 3618 0.00499 0.11404 1.12079695586576 230309 FINNGEN_R6_F5_MOODOTH FINNGEN NA 2022-01-24 Other and unspecidied mood [affective] disorders nervous system disease Nervous System Disease
rs1135999 3618 0.00497 -0.18041 0.834927820819461 222556 FINNGEN_R6_E4_GOITREDIFF FINNGEN NA 2022-01-24 Nontoxic diffuse goitre endocrine system disease Endocrine System Disease
rs1135999 3618 0.000636 -0.3068 0.735797745741428 249104 FINNGEN_R6_F5_PERSBEHORG FINNGEN NA 2022-01-24 "Personality and behavioural disorders due to brain disease, damage and dysfunction" nervous system disease Nervous System Disease
rs1135999 3618 0.004508 -0.0121 0.987972910630838 944133 GCST90014033 GCST PMID:33888516 2021-04-22 Haemorrhoidal disease cardiovascular disease Cardiovascular Disease
rs1135999 3618 0.0034 -0.0676586484738148 0.934579439252336 26405 GCST000964 GCST PMID:21297633 2011-02-06 Ulcerative colitis gastrointestinal disease Gastrointestinal Disease
rs1135999 3618 1.622e-05 0.0737 1.07648381190603 45975 GCST004133 GCST PMID:28067908 2017-01-09 Ulcerative colitis gastrointestinal disease Gastrointestinal Disease
rs1135999 3618 0.00306 -0.21221 0.808794832816434 245364 FINNGEN_R6_I9_ARTEMBTHRNAS FINNGEN NA 2022-01-24 Other arterial embolism and thrombosis cardiovascular disease Cardiovascular Disease
rs1135999 3618 0.00389 0.07211 1.07477356265356 208865 FINNGEN_R6_KRA_PSY_SCHIZODEL_EXMORE FINNGEN NA 2022-01-24 Schizophrenia or delusion (more control exclusions) nervous system disease Nervous System Disease
rs1135999 3618 0.00028 -0.17929 0.835863463841065 259741 FINNGEN_R6_H7_OPTNEUROTH FINNGEN NA 2022-01-24 Other disorders of optic [2nd] nerve and visual pathways disease of visual system Disease Of Visual System
rs1135999 3618 0.0046 0.00169354 1.00169497484874 484598 GCST90038686 GCST PMID:33959723 2021-04-08 Osteoarthritis musculoskeletal or connective tissue disease Musculoskeletal Or Connective Tissue Disease
rs1135999 3618 0.0016 0.000734524 1.00073479382881 484598 GCST90038681 GCST PMID:33959723 2021-04-08 Psoriasis integumentary system disease Integumentary System Disease
rs1135999 3618 0.0031 0.026 1.02634094847344 14831 GCST90016610 GCST PMID:33686288 2021-03-08 Crohn's disease vs rheumatoid arthritis (ordinary least squares (OLS)) gastrointestinal disease Gastrointestinal Disease
rs1135999 3618 0.002 0.00135742 1.00135834171153 484598 GCST90038679 GCST PMID:33959723 2021-04-08 Dermatologic disease integumentary system disease Integumentary System Disease
rs1135999 3618 1.115e-05 0.0589 1.06066916851978 59957 GCST004131 GCST PMID:28067908 2017-01-09 Inflammatory bowel disease gastrointestinal disease Gastrointestinal Disease
rs1135999 3618 0.000808 -0.04534 0.955672497939669 253283 FINNGEN_R6_I9_STR_SAH FINNGEN NA 2022-01-24 "Stroke, including SAH" cardiovascular disease Cardiovascular Disease
rs1135999 3618 0.000483 -0.04884 0.952333490867825 253205 FINNGEN_R6_I9_STR FINNGEN NA 2022-01-24 "Stroke, excluding SAH" cardiovascular disease Cardiovascular Disease
rs1135999 3618 0.00239 0.03997 1.04077955033752 241051 FINNGEN_R6_K11_REFLUX FINNGEN NA 2022-01-24 Gastro-oesophageal reflux disease gastrointestinal disease Gastrointestinal Disease
rs1135999 3618 0.0043 -0.000796228 0.999204088905399 484598 GCST90038656 GCST PMID:33959723 2021-04-08 Osteoporosis musculoskeletal or connective tissue disease Musculoskeletal Or Connective Tissue Disease
rs1135999 3618 0.0040411037451349 0.0435095797255065 1.04447 92957 GCST009979 GCST PMID:31969693 2020-01-23 Major depressive disorder nervous system disease Nervous System Disease
rs1135999 3618 0.00037 0.03 1.03045453395352 15843 GCST90016625 GCST PMID:33686288 2021-03-08 Ulcerative colitis vs rheumatoid arthritis (ordinary least squares (OLS)) gastrointestinal disease Gastrointestinal Disease
rs1135999 3618 0.0011 0.012 1.01207228886608 45494 GCST90016624 GCST PMID:33686288 2021-03-08 Schizophrenia vs Tourette's syndrome and other tic disorders (ordinary least squares (OLS)) nervous system disease Nervous System Disease
rs7204864 3618 0.000855 -0.09226 0.911868033032691 168011 FINNGEN_R6_COPD_MODE FINNGEN NA 2022-01-24 COPD (mode) respiratory or thoracic disease Respiratory Or Thoracic Disease
rs7204864 3618 0.00191 -0.25357 0.776025421244343 207083 FINNGEN_R6_DM_OPTHALMIC_COMORB FINNGEN NA 2022-01-24 "Diabetes, opthalmic co-morbidities" disease of visual system Disease Of Visual System
rs7204864 3618 0.00309 -0.032 0.968506582079198 417596 GCST007092 GCST PMID:30664745 2019-01-21 Osteoarthritis of the hip or knee musculoskeletal or connective tissue disease Musculoskeletal Or Connective Tissue Disease
rs7204864 3618 0.0018 -0.011 0.989060278775369 23918 GCST90016598 GCST PMID:33686288 2021-03-08 ADHD vs Tourette's syndrome and other tic disorders (ordinary least squares (OLS)) nervous system disease Nervous System Disease
rs7204864 3618 0.00123 -0.06751 0.934718373385558 246915 FINNGEN_R6_AB1_ERYSIPELAS FINNGEN NA 2022-01-24 Erysipelas infectious disease Infectious Disease
rs7204864 3618 0.00384 -0.09198 0.912123391830504 252427 FINNGEN_R6_PRIM_COXARTHROSIS FINNGEN NA 2022-01-24 "Primary coxarthrosis, bilateral" musculoskeletal or connective tissue disease Musculoskeletal Or Connective Tissue Disease
rs7204864 3618 0.002684 -0.0397 0.961077719223917 403124 GCST007090 GCST PMID:30664745 2019-01-21 Knee osteoarthritis musculoskeletal or connective tissue disease Musculoskeletal Or Connective Tissue Disease
rs7204864 3618 0.00044 0.00107297 1.00107354583824 484598 GCST90038682 GCST PMID:33959723 2021-04-08 Diverticular disease gastrointestinal disease Gastrointestinal Disease
rs7204864 3618 0.00048 -0.0777 0.925241957499064 54162 GCST002245 GCST PMID:24162737 2013-10-27 Alzheimer's disease (late onset) nervous system disease Nervous System Disease
rs7204864 3618 1.794e-06 -0.0265 0.973848043835535 944133 GCST90014033 GCST PMID:33888516 2021-04-22 Haemorrhoidal disease cardiovascular disease Cardiovascular Disease
rs7204864 3618 0.000174 -0.09471 0.909636690862056 260405 FINNGEN_R6_COPD_HOSPITAL FINNGEN NA 2022-01-24 "COPD, hospital admissions" respiratory or thoracic disease Respiratory Or Thoracic Disease
rs7204864 3618 0.00254 -0.04917 0.952019272664694 260405 FINNGEN_R6_M13_ARTHROSIS_KNEE_PRIM_ICD10 FINNGEN NA 2022-01-24 "Gonarthrosis,primary" musculoskeletal or connective tissue disease Musculoskeletal Or Connective Tissue Disease
rs7204864 3618 0.0018 0.60685 1.83464316113592 250044 FINNGEN_R6_H7_GLAUCSECINFLAM FINNGEN NA 2022-01-24 Glaucoma secondary to eye inflammation disease of visual system Disease Of Visual System
rs7204864 3618 0.00356 -0.04664 0.954430930885787 231596 FINNGEN_R6_KNEE_ARTHROSIS FINNGEN NA 2022-01-24 Gonarthrosis [arthrosis of knee](FG) musculoskeletal or connective tissue disease Musculoskeletal Or Connective Tissue Disease
rs7204864 3618 0.00157 -0.07201 0.930521590548774 260405 FINNGEN_R6_J10_COPDNAS_INCLAVO FINNGEN NA 2022-01-24 "Other chronic obstructive pulmonary disease , including avohilmo" respiratory or thoracic disease Respiratory Or Thoracic Disease
rs7204864 3618 0.00264 -0.1168 0.889763127994934 197624 FINNGEN_R6_M13_SPONDYLOLISTHESIS FINNGEN NA 2022-01-24 Spondylolisthesis/Spondylolysis musculoskeletal or connective tissue disease Musculoskeletal Or Connective Tissue Disease
rs7204864 3618 0.0047 -0.06083 0.940983193322438 216916 FINNGEN_R6_COX_ARTHROSIS FINNGEN NA 2022-01-24 Coxarthrosis [arthrosis of hip](FG) musculoskeletal or connective tissue disease Musculoskeletal Or Connective Tissue Disease
rs7204864 3618 0.00362 -0.04797 0.953162381520032 201213 FINNGEN_R6_M13_ARTHROSIS_KNEE FINNGEN NA 2022-01-24 Gonarthrosis musculoskeletal or connective tissue disease Musculoskeletal Or Connective Tissue Disease
rs7204864 3618 0.00079 -0.08296 0.920387962002304 230024 FINNGEN_R6_J10_COPD FINNGEN NA 2022-01-24 COPD respiratory or thoracic disease Respiratory Or Thoracic Disease
rs7204864 3618 0.00192 0.27041 1.31050164627561 260405 FINNGEN_R6_K11_MANDIBULAR_MOLAR_FAILED_ERUPT_OBSTRUCTION_TOOTH FINNGEN NA 2022-01-24 Mandibular molar that has failed to erupt because of obstruction by another tooth gastrointestinal disease Gastrointestinal Disease
rs7204864 3618 0.00319 -0.31951 0.726504937290289 249125 FINNGEN_R6_H7_OTHIRISCILIARY FINNGEN NA 2022-01-24 Other disorders of iris and ciliary body disease of visual system Disease Of Visual System
rs7204864 3618 0.000257987570559043 -0.0493161229542 NA 472868 GCST90012877 GCST PMID:33589840 2021-02-15 Alzheimer's disease or family history of Alzheimer's disease nervous system disease Nervous System Disease
rs7204864 3618 0.00161 0.73615 2.08788167635015 245073 FINNGEN_R6_H8_MYRINGACU FINNGEN NA 2022-01-24 Acute myringitis disease of ear Disease Of Ear
rs7204864 3618 0.0015 0.00067503 1.00067525788402 484598 GCST90038707 GCST PMID:33959723 2021-04-08 Fracture of lower leg or ankle musculoskeletal or connective tissue disease Musculoskeletal Or Connective Tissue Disease
rs7204864 3618 0.000428 -0.08888 0.914955361630433 229603 FINNGEN_R6_J10_COPDNAS FINNGEN NA 2022-01-24 Other chronic obstructive pulmonary disease respiratory or thoracic disease Respiratory Or Thoracic Disease
rs7204864 3618 0.00449 -0.06215 0.939741914931224 186533 FINNGEN_R6_M13_ARTHTROSIS_COX FINNGEN NA 2022-01-24 "Coxarthrosis," musculoskeletal or connective tissue disease Musculoskeletal Or Connective Tissue Disease
rs7204864 3618 0.00307 -0.10058 0.904312764497733 220490 FINNGEN_R6_K11_HAEMORR FINNGEN NA 2022-01-24 Haemmorrhoids and perianal venous thrombosis cardiovascular disease Cardiovascular Disease
rs7204864 3618 0.0048 0.000747384 1.00074766336101 484598 GCST90038706 GCST PMID:33959723 2021-04-08 Fracture of pelvis or lower limb musculoskeletal or connective tissue disease Musculoskeletal Or Connective Tissue Disease
rs7204864 3618 0.0036 0.0290846 1.02951168747981 547261 GCST005195 GCST PMID:29212778 2017-12-06 Coronary artery disease cardiovascular disease Cardiovascular Disease
rs77924615 3618 0.00153 -0.05986 0.941896389848674 80693 FINNGEN_R6_D3_ANAEMIA FINNGEN NA 2022-01-24 Anaemias hematologic disease Hematologic Disease
rs77924615 3618 5.18e-15 -0.16459 0.848241411781798 260405 FINNGEN_R6_N14_RENFAIL FINNGEN NA 2022-01-24 Renal failure urinary system disease Urinary System Disease
rs77924615 3618 0.000654 -0.1025 0.902578149752926 260405 FINNGEN_R6_D3_COAGDEF_PURPUR_HAEMORRHAGIC FINNGEN NA 2022-01-24 "Coagulation defects, purpura and other haemorrhagic conditions" hematologic disease Hematologic Disease
rs77924615 3618 0.00401 0.09719 1.10206974698184 200462 FINNGEN_R6_M13_LATERALEPICOND FINNGEN NA 2022-01-24 Lateral epicondylitis musculoskeletal or connective tissue disease Musculoskeletal Or Connective Tissue Disease
rs77924615 3618 6.9e-24 -0.0113399 0.988724154314201 484598 GCST90038595 GCST PMID:33959723 2021-04-08 Cardiovascular disease cardiovascular disease Cardiovascular Disease
rs77924615 3618 0.000382 -0.03114 0.969339855996213 260405 FINNGEN_R6_FG_CVD FINNGEN NA 2022-01-24 Cardiovascular diseases (excluding rheumatic etc) cardiovascular disease Cardiovascular Disease
rs77924615 3618 6.51e-06 -0.05433 0.947119505488657 260405 FINNGEN_R6_D3_BLOOD FINNGEN NA 2022-01-24 Diseases of the blood and blood-forming organs and certain disorders involving the immune mechanism immune system disease Immune System Disease
rs77924615 3618 0.00322 0.06551 1.06770341429426 204318 FINNGEN_R6_M13_ENTESOPATHYOTH FINNGEN NA 2022-01-24 Other enthesopathies musculoskeletal or connective tissue disease Musculoskeletal Or Connective Tissue Disease
rs77924615 3618 0.000379 -0.10234 0.902722573810503 217292 FINNGEN_R6_DM_NEPHROPATHY_EXMORE FINNGEN NA 2022-01-24 Diabetic nephropathy (more control exclusions) urinary system disease Urinary System Disease
rs77924615 3618 0.00235 -0.16966 0.84395171140338 232596 FINNGEN_R6_K11_CHOLANGI FINNGEN NA 2022-01-24 "Cholangitis (primary sclerosing, PSC)" gastrointestinal disease Gastrointestinal Disease
rs77924615 3618 0.00425 0.03665 1.03732989183215 130508 FINNGEN_R6_O15_ABORT_MEDICAL FINNGEN NA 2022-01-24 Medical abortion reproductive system or breast disease Reproductive System Or Breast Disease
rs77924615 3618 7.76e-12 -0.06413 0.937883066806589 260405 FINNGEN_R6_RX_ANTIHYP FINNGEN NA 2022-01-24 Antihypertensive medication - note that there are other indications cardiovascular disease Cardiovascular Disease
rs77924615 3618 2.23e-16 -0.19787 0.820476508151165 260405 FINNGEN_R6_GLOMER_NEPHRITIS FINNGEN NA 2022-01-24 Glomerulonephritis urinary system disease Urinary System Disease
rs77924615 3618 0.0016 -0.11496 0.89140179926569 259415 FINNGEN_R6_GOUT_STRICT FINNGEN NA 2022-01-24 "Gout, strict definition" musculoskeletal or connective tissue disease Musculoskeletal Or Connective Tissue Disease
rs77924615 3618 0.00482 -0.20079 0.818084211200717 192947 FINNGEN_R6_I9_HYPTENSRD FINNGEN NA 2022-01-24 Hypertensive Renal Disease cardiovascular disease Cardiovascular Disease
rs77924615 3618 1.85e-07 -0.0533 0.948095541151387 260360 FINNGEN_R6_I9_HYPTENS FINNGEN NA 2022-01-24 Hypertension cardiovascular disease Cardiovascular Disease
rs77924615 3618 0.00042 -0.03046 0.969999231260472 260405 FINNGEN_R6_I9_CVD FINNGEN NA 2022-01-24 Cardiovascular diseases cardiovascular disease Cardiovascular Disease
rs77924615 3618 0.000162 -0.14339 0.866416100716698 258871 FINNGEN_R6_N14_GLOMEINOTH FINNGEN NA 2022-01-24 Glomerular disorders in diseases classified elsewhere urinary system disease Urinary System Disease
rs77924615 3618 0.0038 0.00158357 1.00158482450909 484598 GCST90038598 GCST PMID:33959723 2021-04-08 Renal or urological disease urinary system disease Urinary System Disease
rs77924615 3618 1.7e-07 -0.05339 0.948010216392355 260405 FINNGEN_R6_I9_HYPERTENSION FINNGEN NA 2022-01-24 Hypertensive diseases cardiovascular disease Cardiovascular Disease
rs77924615 3618 0.00327 -0.04624 0.954812779622797 154248 FINNGEN_R6_I9_HEARTFAIL_AND_ANTIHYPERT FINNGEN NA 2022-01-24 Heart failure and antihypertensive medication cardiovascular disease Cardiovascular Disease
rs77924615 3618 0.00145 -0.14202 0.867603904234307 216765 FINNGEN_R6_E4_DM2REN FINNGEN NA 2022-01-24 Type 2 diabetes with renal complications urinary system disease Urinary System Disease
rs77924615 3618 0.00199 0.11459 1.12141356374311 125355 FINNGEN_R6_O15_AMNIOT_OTHER FINNGEN NA 2022-01-24 Other disorders of amniotic fluid and membranes pregnancy or perinatal disease Pregnancy Or Perinatal Disease
rs77924615 3618 0.00423 -0.10408 0.901153202281255 259312 FINNGEN_R6_D3_PURPURA_AND3_OTHER_HAEMORRHAGIC FINNGEN NA 2022-01-24 Purpura and other haemorrhagic conditions hematologic disease Hematologic Disease
rs77924615 3618 0.00457 -0.12434 0.883079542790419 233045 FINNGEN_R6_N14_NEUROMUSCDYSBLADD FINNGEN NA 2022-01-24 Neuromuscular dysfuntion of bladder urinary system disease Urinary System Disease
rs77924615 3618 0.000857 -0.26712 0.765581196209424 257108 FINNGEN_R6_D3_IMMUNEMECHANISMNAS FINNGEN NA 2022-01-24 "Other and unspecified disorders involving the immune mechanism, not elsewhere classified" immune system disease Immune System Disease
rs77924615 3618 1.76e-20 -0.23917 0.787281033220185 257909 FINNGEN_R6_N14_CHRONKIDNEYDIS FINNGEN NA 2022-01-24 Chronic kidney disease urinary system disease Urinary System Disease
rs77924615 3618 0.0041 0.07712 1.08017168921838 198560 FINNGEN_R6_M13_ENTESOPATHYLOW FINNGEN NA 2022-01-24 "Enthesopathies of lower limb, excluding foot" musculoskeletal or connective tissue disease Musculoskeletal Or Connective Tissue Disease
rs77924615 3618 2.41e-06 -0.05547 0.946040404456854 203871 FINNGEN_R6_FG_HYPERTENSION FINNGEN NA 2022-01-24 Hypertensive diseases (excluding secondary) cardiovascular disease Cardiovascular Disease
rs77924615 3618 7.84e-05 -0.1123 0.893776084451076 253692 FINNGEN_R6_DM_NEPHROPATHY FINNGEN NA 2022-01-24 Diabetic nephropathy urinary system disease Urinary System Disease
rs77924615 3618 0.000638 -0.26327 0.768534365017007 257145 FINNGEN_R6_D3_IMMUNEMECHANISMOTHER FINNGEN NA 2022-01-24 "Other disorders involving the immune mechanism, not elsewhere classified" immune system disease Immune System Disease
rs77924615 3618 0.00305 -0.45617 0.633706097904333 258431 FINNGEN_R6_G6_MYOMUSCINOTH FINNGEN NA 2022-01-24 Disorders of myonerural junction and muscle in diseases in classifeid elsewhere nervous system disease Nervous System Disease
rs77924615 3618 3.2e-36 -0.0132379 0.98684933563506 484598 GCST90038604 GCST PMID:33959723 2021-04-08 Hypertension cardiovascular disease Cardiovascular Disease
rs77924615 3618 2.5e-05 0.00096048 1.00096094140863 484598 GCST90038631 GCST PMID:33959723 2021-04-08 Kidney stone, ureter stone or bladder stone urinary system disease Urinary System Disease
rs3814883 3618 0.000609 -0.03462 0.965972416041287 256915 FINNGEN_R6_F5_DEPRESSIO FINNGEN NA 2022-01-24 Depression nervous system disease Nervous System Disease
rs3814883 3618 0.00101 -0.03656 0.96410024614614 223329 FINNGEN_R6_KRA_PSY_ANXIETY_EXMORE FINNGEN NA 2022-01-24 Anxiety disorders (more control exclusions) nervous system disease Nervous System Disease
rs3814883 3618 0.000223 0.21734 1.24276657094812 260405 FINNGEN_R6_K11_MANDIBULAR_MOLAR_FAILED_ERUPT_OBSTRUCTION_TOOTH FINNGEN NA 2022-01-24 Mandibular molar that has failed to erupt because of obstruction by another tooth gastrointestinal disease Gastrointestinal Disease
rs3814883 3618 0.0002762895 -0.09427364 0.910033706543062 15283 GCST003566 GCST PMID:27386562 2016-06-17 Multiple sclerosis immune system disease Immune System Disease
rs3814883 3618 0.000327 -0.03495 0.965653697735406 260405 FINNGEN_R6_F5_MOOD FINNGEN NA 2022-01-24 Mood [affective] disorders nervous system disease Nervous System Disease
rs3814883 3618 0.00415 -0.04613 0.954917814805385 244470 FINNGEN_R6_F5_STRESSOTH FINNGEN NA 2022-01-24 "Other reactioin to severe stress, and adjustment disorders" nervous system disease Nervous System Disease
rs3814883 3618 0.00216 0.05713 1.05879344459688 204318 FINNGEN_R6_M13_ENTESOPATHYOTH FINNGEN NA 2022-01-24 Other enthesopathies musculoskeletal or connective tissue disease Musculoskeletal Or Connective Tissue Disease
rs3814883 3618 0.00241 0.33003 1.39100985813358 258937 FINNGEN_R6_G6_DISSOTH FINNGEN NA 2022-01-24 Other acute disseminated demyelination nervous system disease Nervous System Disease
rs3814883 3618 0.0039 -0.00222927 0.997773212976948 484598 GCST90038600 GCST PMID:33959723 2021-04-08 Neurological, eye or psychiatric disease disease of visual system Disease Of Visual System
rs3814883 3618 0.00486631256073199 -0.0033235 0.996682016712834 322580 GCST005902 GCST PMID:29662059 2018-04-16 Depression (broad) nervous system disease Nervous System Disease
rs3814883 3618 8.9e-08 -0.02 0.980198673306755 45494 GCST90016624 GCST PMID:33686288 2021-03-08 Schizophrenia vs Tourette's syndrome and other tic disorders (ordinary least squares (OLS)) nervous system disease Nervous System Disease
rs3814883 3618 0.00012 -0.013 0.987084135020288 59774 GCST90016618 GCST PMID:33686288 2021-03-08 Schizophrenia vs ADHD (ordinary least squares (OLS)) nervous system disease Nervous System Disease
rs3814883 3618 0.00066 0.02668 1.02703909766223 260405 FINNGEN_R6_RX_CROHN_1STLINE FINNGEN NA 2022-01-24 First line medication for Crohns disease gastrointestinal disease Gastrointestinal Disease
rs3814883 3618 0.00129 0.05423 1.05572739153328 260405 FINNGEN_R6_COPD_HOSPITAL FINNGEN NA 2022-01-24 "COPD, hospital admissions" respiratory or thoracic disease Respiratory Or Thoracic Disease
rs3814883 3618 0.003902 0.0269 1.02726507111988 403124 GCST007090 GCST PMID:30664745 2019-01-21 Knee osteoarthritis musculoskeletal or connective tissue disease Musculoskeletal Or Connective Tissue Disease
rs3814883 3618 3.6e-05 -0.014 0.986097544262862 57667 GCST90016619 GCST PMID:33686288 2021-03-08 Schizophrenia vs anorexia nervosa (ordinary least squares (OLS)) nervous system disease Nervous System Disease
rs3814883 3618 0.00358 0.02494 1.02525360346273 260360 FINNGEN_R6_I9_HYPTENS FINNGEN NA 2022-01-24 Hypertension cardiovascular disease Cardiovascular Disease
rs3814883 3618 7.98e-05 0.04267 1.04359345218148 244792 FINNGEN_R6_J10_ASTHMACOPDKELA FINNGEN NA 2022-01-24 Asthma/COPD (KELA code 203) respiratory or thoracic disease Respiratory Or Thoracic Disease
rs3814883 3618 0.000316 -0.0371 0.963579772553739 229657 FINNGEN_R6_KRA_PSY_MOOD_EXMORE FINNGEN NA 2022-01-24 Mood disorders (more control exclusions) nervous system disease Nervous System Disease
rs3814883 3618 6.94e-05 0.03483 1.03544366841298 260405 FINNGEN_R6_J10_LOWCHRON FINNGEN NA 2022-01-24 Chronic lower respiratory diseases respiratory or thoracic disease Respiratory Or Thoracic Disease
rs3814883 3618 0.00287 0.04537 1.04641496182632 260405 FINNGEN_R6_J10_COPDNAS_INCLAVO FINNGEN NA 2022-01-24 "Other chronic obstructive pulmonary disease , including avohilmo" respiratory or thoracic disease Respiratory Or Thoracic Disease
rs3814883 3618 0.00338 0.4682 1.59711679410567 248813 FINNGEN_R6_H7_CORNEALOEDEMA FINNGEN NA 2022-01-24 Other corneal oedema disease of visual system Disease Of Visual System
rs3814883 3618 0.000243 -0.02795 0.972436987435093 260405 FINNGEN_R6_KRA_PSY_ANYMENTAL FINNGEN NA 2022-01-24 Any mental disorder nervous system disease Nervous System Disease
rs3814883 3618 0.00483 -0.02952 0.970911459217826 260405 FINNGEN_R6_F5_NEUROTIC FINNGEN NA 2022-01-24 "Neurotic, stress-related and somatoform disorders" nervous system disease Nervous System Disease
rs3814883 3618 0.00171532 0.078755726021658 1.08194 22347 GCST005813 GCST PMID:29559693 2018-03-20 Osteoarthritis of the knee (hospital diagnosed) musculoskeletal or connective tissue disease Musculoskeletal Or Connective Tissue Disease
rs3814883 3618 0.000932 0.19648 1.2171109784152 260405 FINNGEN_R6_GENERALI_SKIN_ERUPT_DRUGS_MEDICAM FINNGEN NA 2022-01-24 Generalized skin eruption due to drugs and medicaments integumentary system disease Integumentary System Disease
rs3814883 3618 0.00313 -0.38755 0.678717697518127 246728 FINNGEN_R6_L12_NECROLIPOIDIC FINNGEN NA 2022-01-24 "Necrobiosis lipoidica, not elsewhere classified" integumentary system disease Integumentary System Disease
rs3814883 3618 9.68163e-05 -0.144829259568193 0.86517 6618 GCST90001390 GCST PMID:33589841 2021-02-15 Dementia with Lewy bodies nervous system disease Nervous System Disease
rs3814883 3618 0.002668 -0.0734 0.929229064051934 34950 GCST003724 GCST PMID:27329760 2016-06-21 Bipolar disorder nervous system disease Nervous System Disease
rs3814883 3618 0.00421 0.02447 1.02477184749062 260405 FINNGEN_R6_I9_HYPERTENSION FINNGEN NA 2022-01-24 Hypertensive diseases cardiovascular disease Cardiovascular Disease
rs3814883 3618 2e-04 0.06148 1.06340922813155 230024 FINNGEN_R6_J10_COPD FINNGEN NA 2022-01-24 COPD respiratory or thoracic disease Respiratory Or Thoracic Disease
rs3814883 3618 1.29e-05 0.09336 1.09785689261683 147061 FINNGEN_R6_N14_ENDOMETRIOSIS_ASRM_STAGE3_4 FINNGEN NA 2022-01-24 "Endomtriosis ASRM stages 3,4" reproductive system or breast disease Reproductive System Or Breast Disease
rs3814883 3618 0.00402 0.10107 1.10635408383879 83362 FINNGEN_R6_N14_ENDOMETRIOSIS_NOS FINNGEN NA 2022-01-24 Unspecified/other endometriosis reproductive system or breast disease Reproductive System Or Breast Disease
rs3814883 3618 3.79e-05 0.14149 1.15198898431337 143874 FINNGEN_R6_N14_ENDOMETRIOSIS_DEEP FINNGEN NA 2022-01-24 Deep endometriosis reproductive system or breast disease Reproductive System Or Breast Disease
rs3814883 3618 0.00374 -0.22332 0.799858853504291 241539 FINNGEN_R6_H7_RETINOCHISISCYST FINNGEN NA 2022-01-24 Retinoschisis and retinal cysts disease of visual system Disease Of Visual System
rs3814883 3618 0.00427942891164511 -0.0646720779753598 0.937374798825496 17685 GCST90000529 GCST PMID:33830302 2021-04-08 Type 1 diabetes pancreas disease Pancreas Disease
rs3814883 3618 0.003819 -0.0117 0.988368178843463 944133 GCST90014033 GCST PMID:33888516 2021-04-22 Haemorrhoidal disease cardiovascular disease Cardiovascular Disease
rs3814883 3618 0.00014 -0.011 0.989060278775369 59056 GCST90016620 GCST PMID:33686288 2021-03-08 Schizophrenia vs autism spectrum disorder (ordinary least squares (OLS)) nervous system disease Nervous System Disease
rs3814883 3618 0.00296 0.03437 1.03496747385866 165842 FINNGEN_R6_FG_DISVEINLYMPH FINNGEN NA 2022-01-24 "Diseases of veins, lymphatic vessels and lymph nodes, not elsewhere classified (FINNGEN)" cardiovascular disease Cardiovascular Disease
rs3814883 3618 0.0045 0.05237 1.05376556365056 168011 FINNGEN_R6_COPD_MODE FINNGEN NA 2022-01-24 COPD (mode) respiratory or thoracic disease Respiratory Or Thoracic Disease
rs3814883 3618 0.00273 -0.06883 0.93348535910115 233908 FINNGEN_R6_F5_BIPO FINNGEN NA 2022-01-24 Bipolar affective disorders nervous system disease Nervous System Disease
rs3814883 3618 0.0027 -0.012 0.988071712861931 25171 GCST90016609 GCST PMID:33686288 2021-03-08 Bipolar disorder vs Tourette's syndrome and other tic disorders (ordinary least squares (OLS)) nervous system disease Nervous System Disease
rs3814883 3618 1.8e-08 -0.015 0.985111939603063 93491 GCST90016622 GCST PMID:33686288 2021-03-08 Schizophrenia vs major depressive disorder (ordinary least squares (OLS)) nervous system disease Nervous System Disease
rs3814883 3618 0.000322 -0.03501 0.965595760251684 260405 FINNGEN_R6_KRA_PSY_MOOD FINNGEN NA 2022-01-24 Mood disorders nervous system disease Nervous System Disease
rs3814883 3618 0.000305 0.06093 1.06282451386724 229603 FINNGEN_R6_J10_COPDNAS FINNGEN NA 2022-01-24 Other chronic obstructive pulmonary disease respiratory or thoracic disease Respiratory Or Thoracic Disease
rs3814883 3618 0.00115 0.05316 1.05459836735999 91622 FINNGEN_R6_N14_ENDOMETRIOSIS FINNGEN NA 2022-01-24 Endometriosis reproductive system or breast disease Reproductive System Or Breast Disease
rs3814883 3618 0.00451 0.06969 1.07217575524672 85482 FINNGEN_R6_N14_ENDOMETRIOSIS_OVARY FINNGEN NA 2022-01-24 Endometriosis of ovary reproductive system or breast disease Reproductive System Or Breast Disease
rs3814883 3618 5.85e-05 0.14844 1.16002319429469 83219 FINNGEN_R6_N14_ENDOMETRIOSIS_RECTPVAGSEPT_VAGINA FINNGEN NA 2022-01-24 Endometriosis of rectovaginal septum and vagina reproductive system or breast disease Reproductive System Or Breast Disease
rs3814883 3618 0.0001811 0.0295 1.02993943547189 659316 GCST006867 GCST PMID:30054458 2018-07-27 Type 2 diabetes pancreas disease Pancreas Disease
rs34649473 3618 0.00022 -0.00328451 0.996720878102264 484598 GCST90038604 GCST PMID:33959723 2021-04-08 Hypertension cardiovascular disease Cardiovascular Disease
rs34649473 3618 2.59219076219844e-07 0.0501679077477 NA 472868 GCST90012877 GCST PMID:33589840 2021-02-15 Alzheimer's disease or family history of Alzheimer's disease nervous system disease Nervous System Disease
rs34649473 3618 0.0013 -0.000712685 0.999287568899634 484598 GCST90038681 GCST PMID:33959723 2021-04-08 Psoriasis integumentary system disease Integumentary System Disease
rs34649473 3618 9.8e-05 -0.00366363 0.996343072904236 484598 GCST90038595 GCST PMID:33959723 2021-04-08 Cardiovascular disease cardiovascular disease Cardiovascular Disease
rs17616063 3618 0.00249 0.07972 1.0829837897569 260405 FINNGEN_R6_K11_LIVER FINNGEN NA 2022-01-24 Diseases of liver gastrointestinal disease Gastrointestinal Disease
rs17616063 3618 0.00043 0.13619 1.14589959383551 256865 FINNGEN_R6_K11_DISLIVOTH FINNGEN NA 2022-01-24 Other diseases of liver gastrointestinal disease Gastrointestinal Disease
rs17616063 3618 0.00298 0.6191 1.85725575924873 231547 FINNGEN_R6_E4_PLASMAPROT FINNGEN NA 2022-01-24 "Disorders of plasma-protein metabolism, not elsewhere classified" genetic, familial or congenital disease Genetic, Familial Or Congenital Disease
rs17616063 3618 0.00482 0.08148 1.08489151953663 209654 FINNGEN_R6_R18_OEDEMA_NOT_ELSEW_CLASSIFIED FINNGEN NA 2022-01-24 "Oedema, not elsewhere classified" integumentary system disease Integumentary System Disease
rs17616063 3618 0.00391 -0.18654 0.829825368272746 250980 FINNGEN_R6_H7_GLAUCOMA_NTG FINNGEN NA 2022-01-24 Normotensive glaucoma disease of visual system Disease Of Visual System
rs17616063 3618 0.002 0.10529 1.1110327631426 226071 FINNGEN_R6_E4_GOITREMULTINOD FINNGEN NA 2022-01-24 Nontoxic multinodular goitre endocrine system disease Endocrine System Disease
rs17616063 3618 0.00166 -0.45217 0.63624599871103 85929 FINNGEN_R6_N14_INFLAMALEGEN FINNGEN NA 2022-01-24 "Inflammatory disorders of male genital organs, not elsewhere classified" reproductive system or breast disease Reproductive System Or Breast Disease
rs3764261 3618 0.000519 0.11363 1.12033752330397 248109 FINNGEN_R6_WET_AMD FINNGEN NA 2022-01-24 Wet age-related macular degeneration disease of visual system Disease Of Visual System
rs3764261 3618 6.2e-07 -0.0369841 0.96369145792142 547261 GCST005195 GCST PMID:29212778 2017-12-06 Coronary artery disease cardiovascular disease Cardiovascular Disease
rs3764261 3618 0.00012 0.09714 1.10201464487205 248596 FINNGEN_R6_H7_AMD FINNGEN NA 2022-01-24 Age-related macular degeneration (whether dry or wet) disease of visual system Disease Of Visual System
rs3764261 3618 0.000236 0.07045 1.07299091854352 249184 FINNGEN_R6_H7_MACULADEGEN FINNGEN NA 2022-01-24 Degeneration of macula and posterior pole disease of visual system Disease Of Visual System
rs3764261 3618 0.00457 0.1997 1.22103639229035 231816 FINNGEN_R6_G6_MEDLEOTH FINNGEN NA 2022-01-24 Other lesions of median nerve nervous system disease Nervous System Disease
rs3764261 3618 0.000221 -0.0295997830812476 0.970834 639221 GCST011365 GCST PMID:33532862 2021-02-03 Myocardial infarction cardiovascular disease Cardiovascular Disease
rs3764261 3618 1.291e-09 0.0907 1.09494047383906 105248 GCST010723 GCST PMID:32843070 2020-08-26 Early age-related macular degeneration disease of visual system Disease Of Visual System
rs3764261 3618 5.115e-09 -0.0353 0.965315778080588 296525 GCST005194 GCST PMID:29212778 2017-12-06 Coronary artery disease cardiovascular disease Cardiovascular Disease
rs3764261 3618 0.00196 -0.06074 0.941067885620933 243188 FINNGEN_R6_ST19_FRACT_WRIST_HAND_LEVEL FINNGEN NA 2022-01-24 Fracture at wrist and hand level musculoskeletal or connective tissue disease Musculoskeletal Or Connective Tissue Disease
rs3764261 3618 0.00308 0.33368 1.39609632126394 251184 FINNGEN_R6_E4_CUSHING FINNGEN NA 2022-01-24 Cushing syndrome endocrine system disease Endocrine System Disease
rs3764261 3618 0.001 -0.00308068 0.99692406042547 484598 GCST90038595 GCST PMID:33959723 2021-04-08 Cardiovascular disease cardiovascular disease Cardiovascular Disease
rs3764261 3618 0.000437 -0.03938 0.961385313306498 260405 FINNGEN_R6_I9_ISCHHEART FINNGEN NA 2022-01-24 Ischemic heart diseases cardiovascular disease Cardiovascular Disease
rs3764261 3618 0.000547 -0.06604 0.936093419805942 147944 FINNGEN_R6_FG_DOAAC FINNGEN NA 2022-01-24 "Diseases of arteries, arterioles and capillaries (FINNGEN)" cardiovascular disease Cardiovascular Disease
rs3764261 3618 0.000402 -0.03935 0.961414155298524 260405 FINNGEN_R6_I9_IHD FINNGEN NA 2022-01-24 "Ischaemic heart disease, wide definition" cardiovascular disease Cardiovascular Disease
rs3764261 3618 0.00491 -0.18071 0.83467738004121 256862 FINNGEN_R6_M13_JUVOSTEOCHONRHIP FINNGEN NA 2022-01-24 Juvenile osteochondrosis musculoskeletal or connective tissue disease Musculoskeletal Or Connective Tissue Disease
rs3764261 3618 0.00016 -0.07699 0.925899112551326 199229 FINNGEN_R6_DM_PERIPHATHERO FINNGEN NA 2022-01-24 Peripheral atherosclerosis cardiovascular disease Cardiovascular Disease
rs3764261 3618 8.38e-05 -0.05537 0.94613501322766 260405 FINNGEN_R6_I9_DOAAC FINNGEN NA 2022-01-24 "Diseases of arteries, arterioles and capillaries" cardiovascular disease Cardiovascular Disease
rs3764261 3618 0.00024 -0.04685 0.95423052143403 251596 FINNGEN_R6_E4_LIPOPROT FINNGEN NA 2022-01-24 Disorders of lipoprotein metabolism and other lipidaemias genetic, familial or congenital disease Genetic, Familial Or Congenital Disease
rs3764261 3618 0.00366 -0.05896 0.942744478182042 242966 FINNGEN_R6_I9_UAP FINNGEN NA 2022-01-24 Unstable angina pectoris cardiovascular disease Cardiovascular Disease
rs3764261 3618 4.84e-05 -0.07454 0.928170346502577 253928 FINNGEN_R6_I9_PAD FINNGEN NA 2022-01-24 Peripheral artery disease cardiovascular disease Cardiovascular Disease
rs3764261 3618 1.09e-05 -0.08447 0.918999224940034 253298 FINNGEN_R6_I9_ATHSCLE FINNGEN NA 2022-01-24 "Atherosclerosis, excluding cerebral, coronary and PAD" cardiovascular disease Cardiovascular Disease
rs3764261 3618 0.000868328 -0.105360515657826 0.9 14267 GCST003155 GCST PMID:26502338 2015-10-26 Systemic lupus erythematosus urinary system disease Urinary System Disease
rs3764261 3618 0.000868328 -0.105360515657826 0.9 14267 GCST003156 GCST PMID:26502338 2015-10-26 Systemic lupus erythematosus urinary system disease Urinary System Disease
rs3764261 3618 0.00281 0.13418 1.14359864887626 232566 FINNGEN_R6_G6_PLANTAR FINNGEN NA 2022-01-24 Lesion of plantar nerve nervous system disease Nervous System Disease
rs3764261 3618 0.00352 -0.03696 0.963714683165419 251149 FINNGEN_R6_I9_CORATHER FINNGEN NA 2022-01-24 Coronary atherosclerosis cardiovascular disease Cardiovascular Disease
rs3764261 3618 0.00363 0.04455 1.04555725326619 260405 FINNGEN_R6_H7_SCLERACORNEA FINNGEN NA 2022-01-24 "Disorders of sclera, cornea, iris and ciliary body" disease of visual system Disease Of Visual System
rs3764261 3618 0.00356 -0.08074 0.922433492977232 248565 FINNGEN_R6_I9_AORTANEUR FINNGEN NA 2022-01-24 Aortic aneurysm cardiovascular disease Cardiovascular Disease
rs3764261 3618 0.0023 -0.10759 0.897995699200883 247033 FINNGEN_R6_I9_PERIPH FINNGEN NA 2022-01-24 Peripheral artery operations in Hilmo cardiovascular disease Cardiovascular Disease
rs3764261 3618 0.001372 -0.0271 0.973263910266828 977323 GCST009541 GCST PMID:31919418 2020-01-09 Heart failure cardiovascular disease Cardiovascular Disease
rs9302635 3618 0.00403 0.06726 1.06957353114425 260405 FINNGEN_R6_K11_IBD FINNGEN NA 2022-01-24 Inflammatory bowel disease gastrointestinal disease Gastrointestinal Disease
rs9302635 3618 0.00137 0.09603 1.10079208726125 254659 FINNGEN_R6_H7_VISUDISTURBSUB FINNGEN NA 2022-01-24 Subjective visual disturbances disease of visual system Disease Of Visual System
rs9302635 3618 0.00417 -0.15283 0.858275616264779 242646 FINNGEN_R6_H7_ENTROPION FINNGEN NA 2022-01-24 Entropion and trichiasis of eyelid disease of visual system Disease Of Visual System
rs9302635 3618 0.000281 -0.2308 0.793898229804297 256417 FINNGEN_R6_ST19_FOREI_BODY_ALIME_TRACT FINNGEN NA 2022-01-24 Foreign body in alimentary tract gastrointestinal disease Gastrointestinal Disease
rs9302635 3618 4.88e-05 -0.0618 0.940070882167358 393873 GCST007091 GCST PMID:30664745 2019-01-21 Osteoarthritis (hip) musculoskeletal or connective tissue disease Musculoskeletal Or Connective Tissue Disease
rs9302635 3618 0.00213 -0.0304 0.970057432960381 417596 GCST007092 GCST PMID:30664745 2019-01-21 Osteoarthritis of the hip or knee musculoskeletal or connective tissue disease Musculoskeletal Or Connective Tissue Disease
rs9302635 3618 0.00167933601595941 -0.0894894473297486 0.914397914413061 17685 GCST90000529 GCST PMID:33830302 2021-04-08 Type 1 diabetes pancreas disease Pancreas Disease
rs9302635 3618 7.98e-05 -0.074652 0.928066397245036 520580 GCST90014023 GCST PMID:34012112 2021-05-19 Type 1 diabetes pancreas disease Pancreas Disease
rs9302635 3618 0.00389 0.05099 1.05231237010689 239579 FINNGEN_R6_ST19_FRACT_LOWER_LEG_INCLU_ANKLE FINNGEN NA 2022-01-24 "Fracture of lower leg, including ankle" musculoskeletal or connective tissue disease Musculoskeletal Or Connective Tissue Disease
rs9302635 3618 0.00158 0.08845 1.09247962726349 254752 FINNGEN_R6_K11_KELAIBD FINNGEN NA 2022-01-24 IBD patients in KELA-register gastrointestinal disease Gastrointestinal Disease
rs9302635 3618 0.00354 -0.18504 0.831071040345646 235386 FINNGEN_R6_AB1_CHOLERA FINNGEN NA 2022-01-24 Cholera infectious disease Infectious Disease
rs889512 3618 3.81e-08 -0.0818 0.921456231514756 249334 FINNGEN_R6_DM_OTHER_WIDE FINNGEN NA 2022-01-24 "Other diabetes, wide definition" pancreas disease Pancreas Disease
rs889512 3618 0.00387 -0.13424 0.874380188174008 248109 FINNGEN_R6_WET_AMD FINNGEN NA 2022-01-24 Wet age-related macular degeneration disease of visual system Disease Of Visual System
rs889512 3618 0.00398 -0.53312 0.586771384053937 192502 FINNGEN_R6_I9_HYPTENSPUL FINNGEN NA 2022-01-24 "Hypertension, Pulmonary Arterial" cardiovascular disease Cardiovascular Disease
rs889512 3618 2.4e-08 -0.00574932 0.994267175712048 484598 GCST90038599 GCST PMID:33959723 2021-04-08 Diabetes or endocrine disease pancreas disease Pancreas Disease
rs889512 3618 0.000137 -0.0485119028876937 0.952646 639221 GCST011365 GCST PMID:33532862 2021-02-03 Myocardial infarction cardiovascular disease Cardiovascular Disease
rs889512 3618 0.00108 -0.11742 0.889211645832713 248596 FINNGEN_R6_H7_AMD FINNGEN NA 2022-01-24 Age-related macular degeneration (whether dry or wet) disease of visual system Disease Of Visual System
rs889512 3618 0.0011 -0.00492648 0.995085635199334 484598 GCST90038595 GCST PMID:33959723 2021-04-08 Cardiovascular disease cardiovascular disease Cardiovascular Disease
rs889512 3618 8.528e-08 0.2008 1.22238027131983 24840 GCST010681 GCST PMID:32005708 2020-01-31 Type 1 diabetes pancreas disease Pancreas Disease
rs889512 3618 1.114e-17 -0.1143 0.891990318643237 659316 GCST006867 GCST PMID:30054458 2018-07-27 Type 2 diabetes pancreas disease Pancreas Disease
rs889512 3618 0.00047 -0.0953101798043249 0.909090909090909 69033 GCST005047 GCST PMID:22885922 2012-09-01 Type 2 diabetes pancreas disease Pancreas Disease
rs889512 3618 0.00264 0.1922 1.21191287530332 242646 FINNGEN_R6_H7_ENTROPION FINNGEN NA 2022-01-24 Entropion and trichiasis of eyelid disease of visual system Disease Of Visual System
rs889512 3618 0.00212 -0.17488 0.839557761656032 253591 FINNGEN_R6_J10_PLEURPLAGUE FINNGEN NA 2022-01-24 Pleural plaque respiratory or thoracic disease Respiratory Or Thoracic Disease
rs889512 3618 0.00442 0.13178 1.14085730304979 244818 FINNGEN_R6_DM_BCKGRND_RETINA FINNGEN NA 2022-01-24 Background diabetic retinopathy disease of visual system Disease Of Visual System
rs889512 3618 0.0027 -0.23572 0.790001843483796 123923 FINNGEN_R6_O15_MATERN_CARE_DISPROP FINNGEN NA 2022-01-24 Maternal care for known or suspected disproportion pregnancy or perinatal disease Pregnancy Or Perinatal Disease
rs889512 3618 3.5606409358972e-07 0.178873848367221 1.19586987371465 17685 GCST90000529 GCST PMID:33830302 2021-04-08 Type 1 diabetes pancreas disease Pancreas Disease
rs889512 3618 1.86e-07 -0.08125 0.921963171837898 249793 FINNGEN_R6_KELA_DIAB_INSUL_EXMORE FINNGEN NA 2022-01-24 "Diabetes, insuline treatment (Kela reimbursement) (more control exclusions)" pancreas disease Pancreas Disease
rs889512 3618 7.35e-13 0.159984 1.17349209496808 520580 GCST90014023 GCST PMID:34012112 2021-05-19 Type 1 diabetes pancreas disease Pancreas Disease
rs889512 3618 1.08e-09 -0.08687 0.916796271401842 260405 FINNGEN_R6_E4_DIABETES FINNGEN NA 2022-01-24 Diabetes mellitus pancreas disease Pancreas Disease
rs889512 3618 0.00234 -0.20883 0.811533184558796 216273 FINNGEN_R6_E4_DM2NEU FINNGEN NA 2022-01-24 Type 2 diabetes with neurological complications urinary system disease Urinary System Disease
rs889512 3618 4.54e-05 0.10587 1.11167734905707 249745 FINNGEN_R6_H7_EYELIDDIS FINNGEN NA 2022-01-24 Other disorders of eyelid disease of visual system Disease Of Visual System
rs889512 3618 0.00079 -0.00291522 0.997089025127662 484598 GCST90038605 GCST PMID:33959723 2021-04-08 Cardiac problem cardiovascular disease Cardiovascular Disease
rs889512 3618 8.4e-14 -0.00542712 0.994587580210456 484598 GCST90038633 GCST PMID:33959723 2021-04-08 Diabetes pancreas disease Pancreas Disease
rs889512 3618 0.0016 -0.000867237 0.999133138941322 484598 GCST90038634 GCST PMID:33959723 2021-04-08 Type 2 diabetes pancreas disease Pancreas Disease
rs889512 3618 7.5e-05 -0.0456718 0.95535545840462 547261 GCST005195 GCST PMID:29212778 2017-12-06 Coronary artery disease cardiovascular disease Cardiovascular Disease
rs889512 3618 5.506e-08 -0.0518 0.949518751604101 296525 GCST005194 GCST PMID:29212778 2017-12-06 Coronary artery disease cardiovascular disease Cardiovascular Disease
rs889512 3618 6.76e-10 -0.08727 0.916429626227204 260405 FINNGEN_R6_DIABETES_FG FINNGEN NA 2022-01-24 "Diabetes, varying definitions" pancreas disease Pancreas Disease
rs889512 3618 0.000228 -0.03961 0.961164220111129 260405 FINNGEN_R6_E4_ENDONUTRMET FINNGEN NA 2022-01-24 "Endocrine, nutritional and metabolic diseases" endocrine system disease Endocrine System Disease
rs889512 3618 0.00474 0.13051 1.13940933392993 243700 FINNGEN_R6_H7_RETINOPATHYDIAB_BKG FINNGEN NA 2022-01-24 Diabetic background retinopathy disease of visual system Disease Of Visual System
rs889512 3618 0.00277 -0.13708 0.871900471304249 252237 FINNGEN_R6_K11_CROHN FINNGEN NA 2022-01-24 Crohn disease gastrointestinal disease Gastrointestinal Disease
rs889512 3618 2.202e-07 -0.1362 0.872668081417911 70127 GCST005413 GCST PMID:29358691 2018-01-22 Type 2 diabetes pancreas disease Pancreas Disease
rs7188445 3618 2.47e-05 -0.05744 0.944178539399299 98381 FINNGEN_R6_HYPOTHYROIDISM FINNGEN NA 2022-01-24 Hypothyroidism (congenital or acquired) endocrine system disease Endocrine System Disease
rs7188445 3618 0.000114 -0.03406 0.966513512087022 260405 FINNGEN_R6_AUTOIMMUNE FINNGEN NA 2022-01-24 Autoimmune diseases immune system disease Immune System Disease
rs7188445 3618 9.54e-12 0.17366 1.1896510157054 225937 FINNGEN_R6_E4_THYTOXNAS FINNGEN NA 2022-01-24 "Thyrotoxicosis, other and/or unspecified" endocrine system disease Endocrine System Disease
rs7188445 3618 0.00278 -0.14661 0.863630727729555 255463 FINNGEN_R6_F5_EATOTH FINNGEN NA 2022-01-24 Other eating disorders nervous system disease Nervous System Disease
rs7188445 3618 0.000261 0.1717 1.1873215833041 259983 FINNGEN_R6_AB1_RESP_TUBERCU FINNGEN NA 2022-01-24 Respiratry tuberculosis infectious disease Infectious Disease
rs7188445 3618 0.00304 -0.1768 0.837947357236611 260405 FINNGEN_R6_I9_HYPERTROCARDMYOP FINNGEN NA 2022-01-24 Hypertrophic cardiomyopathy cardiovascular disease Cardiovascular Disease
rs7188445 3618 0.0044 -0.000423017 0.999577072459076 484598 GCST90038608 GCST PMID:33959723 2021-04-08 Essential hypertension cardiovascular disease Cardiovascular Disease
rs7188445 3618 0.001147 0.0835 1.08708521529288 410484 GCST006907 GCST PMID:29531354 2018-03-12 Ischemic stroke (large artery atherosclerosis) cardiovascular disease Cardiovascular Disease
rs7188445 3618 0.00202 0.04214 1.04304049419863 254377 FINNGEN_R6_APPENDACUT_NOCOMPLIC FINNGEN NA 2022-01-24 "Acute appendicitis, no complications" gastrointestinal disease Gastrointestinal Disease
rs7188445 3618 4.35e-15 0.1772 1.19386984321998 259277 FINNGEN_R6_THYROTOXICOSIS FINNGEN NA 2022-01-24 Thyrotoxicosis endocrine system disease Endocrine System Disease
rs7188445 3618 8.71e-17 0.21314 1.23755789722171 226071 FINNGEN_R6_E4_GOITREMULTINOD FINNGEN NA 2022-01-24 Nontoxic multinodular goitre endocrine system disease Endocrine System Disease
rs7188445 3618 1.63e-05 0.27855 1.32121266437772 222556 FINNGEN_R6_E4_GOITREDIFF FINNGEN NA 2022-01-24 Nontoxic diffuse goitre endocrine system disease Endocrine System Disease
rs7188445 3618 0.0036 0.00138081 1.00138176375706 484598 GCST90038635 GCST PMID:33959723 2021-04-08 Thyroid problem (not cancer) endocrine system disease Endocrine System Disease
rs7188445 3618 4.88e-08 -0.05823 0.943432932906516 254846 FINNGEN_R6_E4_HYTHYNAS FINNGEN NA 2022-01-24 "Hypothyroidism,  other/unspecified" endocrine system disease Endocrine System Disease
rs7188445 3618 2.86e-05 -0.05709 0.944509059725772 98164 FINNGEN_R6_HYPOTHY_PURCHASE FINNGEN NA 2022-01-24 Hypothyroidism and >3 levothyroxin purchases endocrine system disease Endocrine System Disease
rs7188445 3618 0.000152 0.13844 1.14848077065663 233289 FINNGEN_R6_E4_ENDOMETPOSTOP FINNGEN NA 2022-01-24 "Postprocedural endocrine and metabolic disorders, not elsewhere classified" endocrine system disease Endocrine System Disease
rs7188445 3618 0.00323 0.12696 1.1353716020091 245816 FINNGEN_R6_G6_POSTOPNEURO FINNGEN NA 2022-01-24 Postprocedural disorders of nervous system nervous system disease Nervous System Disease
rs7188445 3618 0.000576236 0.0343782 1.03497596062674 113006 GCST004695 GCST PMID:28604731 2017-06-12 Insomnia complaints nervous system disease Nervous System Disease
rs7188445 3618 8e-15 0.17149 1.18707227195021 79973 FINNGEN_R6_THYROID_DISORDER_IBD FINNGEN NA 2022-01-24 "Disorders of thyroid, IBD co-morbidities" gastrointestinal disease Gastrointestinal Disease
rs7188445 3618 0.0019 0.14521 1.15628236407023 258146 FINNGEN_R6_BACT_INTEST_INFECTION_NOS FINNGEN NA 2022-01-24 Other specified/unspecified bacterial intestinal infections infectious disease Infectious Disease
rs7188445 3618 1.59e-07 0.20962 1.23320935135423 223494 FINNGEN_R6_E4_GOITRENAS FINNGEN NA 2022-01-24 Other and/or unspecified nontoxic goitre endocrine system disease Endocrine System Disease
rs7188445 3618 0.000956 0.36151 1.43549537686632 258296 FINNGEN_R6_F5_PSYCHDEVOTH FINNGEN NA 2022-01-24 Other and unspecified disorders of psychological development nervous system disease Nervous System Disease
rs7188445 3618 1.2e-06 0.000924159 1.00092458616651 484598 GCST90038636 GCST PMID:33959723 2021-04-08 Hyperthyroidism or thyrotoxicosis endocrine system disease Endocrine System Disease
rs7188445 3618 1.08e-16 -0.09508 0.90930018754339 235230 FINNGEN_R6_E4_HYTHY_AI_STRICT FINNGEN NA 2022-01-24 "Hypothyroidism, strict autoimmune" endocrine system disease Endocrine System Disease
rs7188445 3618 2.86e-05 -0.05709 0.944509059725772 98164 FINNGEN_R6_HYPOTHY_LEVOTHY FINNGEN NA 2022-01-24 "Hypothyroidism, levothyroxin purchases" endocrine system disease Endocrine System Disease
rs7188445 3618 0.00192 0.14234 1.15296859122399 255275 FINNGEN_R6_THYROIDITIS FINNGEN NA 2022-01-24 Thyroiditis endocrine system disease Endocrine System Disease
rs7188445 3618 1.24e-07 0.24188 1.27364134668401 204701 FINNGEN_R6_AUTOIMMUNE_HYPERTHYROIDISM FINNGEN NA 2022-01-24 Autoimmune hyperthyroidism endocrine system disease Endocrine System Disease
rs7188445 3618 5.58e-10 -0.06623 0.935915578951595 260405 FINNGEN_R6_E4_HYTHY_AI_STRICT_PURCH FINNGEN NA 2022-01-24 "Hypothyroidism, strict autoimmune, 3 medication purchases required" endocrine system disease Endocrine System Disease
rs7188445 3618 0.000632 0.11872 1.12605457886081 260405 FINNGEN_R6_K11_PERITON FINNGEN NA 2022-01-24 Diseases of peritoneum gastrointestinal disease Gastrointestinal Disease
rs7188445 3618 5.83e-11 0.19871 1.21982816443345 224753 FINNGEN_R6_E4_THYTOXGOITDIF FINNGEN NA 2022-01-24 Thyrotoxicosis with diffuse goitre endocrine system disease Endocrine System Disease
rs7188445 3618 0.000264 0.17167 1.18728596419089 260030 FINNGEN_R6_TBC_RESP FINNGEN NA 2022-01-24 Respiratory tuberculosis infectious disease Infectious Disease
rs7188445 3618 0.00238 0.29097 1.3377244516145 222233 FINNGEN_R6_E4_THYROIDITNAS FINNGEN NA 2022-01-24 "Thyroiditis, unspecified" endocrine system disease Endocrine System Disease
rs7188445 3618 0.0013 0.052 1.05337574251336 117165 GCST003374 GCST PMID:26831199 2016-01-21 Chronic kidney disease urinary system disease Urinary System Disease
rs2925979 3618 0.00218 -0.03635 0.964302728457729 217321 FINNGEN_R6_M13_SPONDYLOPATHY FINNGEN NA 2022-01-24 Spondylopathies musculoskeletal or connective tissue disease Musculoskeletal Or Connective Tissue Disease
rs2925979 3618 0.000215 -0.05331 0.94808606024338 260405 FINNGEN_R6_H7_ALLERGICCONJUNCTIVITIS FINNGEN NA 2022-01-24 Allergic conjunctivitis disease of visual system Disease Of Visual System
rs2925979 3618 0.000931 -0.02241 0.977839238764695 260405 FINNGEN_R6_H7_EYE FINNGEN NA 2022-01-24 Diseases of the eye and adnexa disease of visual system Disease Of Visual System
rs2925979 3618 0.00181 -0.07254 0.930028544774455 195703 FINNGEN_R6_DM_HYPOGLYC FINNGEN NA 2022-01-24 Diabetic hypoglycemia pancreas disease Pancreas Disease
rs2925979 3618 0.000566 -0.07653 0.926325124118248 260405 FINNGEN_R6_AB1_MYCOSES FINNGEN NA 2022-01-24 Mycoses infectious disease Infectious Disease
rs2925979 3618 0.000253 -0.07049 0.931937058849792 138100 FINNGEN_R6_O15_PREG_DM FINNGEN NA 2022-01-24 Diabetes mellitus in pregnancy pregnancy or perinatal disease Pregnancy Or Perinatal Disease
rs2925979 3618 0.00072 -0.0487901641694321 0.952380952380952 69033 GCST005047 GCST PMID:22885922 2012-09-01 Type 2 diabetes pancreas disease Pancreas Disease
rs2925979 3618 0.0036 -0.02416 0.976129516540139 260405 FINNGEN_R6_RX_ANTIHYP FINNGEN NA 2022-01-24 Antihypertensive medication - note that there are other indications cardiovascular disease Cardiovascular Disease
rs2925979 3618 0.000108 -0.04777 0.953353033060854 258454 FINNGEN_R6_H7_CONJUNCTIVITIS FINNGEN NA 2022-01-24 Conjunctivitis disease of visual system Disease Of Visual System
rs2925979 3618 0.00187 -0.06307 0.938877749946333 147061 FINNGEN_R6_O15_OBSTET_NAS FINNGEN NA 2022-01-24 "Other obstetric conditions, not elsewhere classified" pregnancy or perinatal disease Pregnancy Or Perinatal Disease
rs2925979 3618 0.00265 -0.16389 0.848835388637691 133648 FINNGEN_R6_N14_VULVOVAGINFINOTH FINNGEN NA 2022-01-24 Vulvovaginal ulceration/inflammation in other diseases reproductive system or breast disease Reproductive System Or Breast Disease
rs2925979 3618 0.00283 -0.20617 0.813694736419174 259968 FINNGEN_R6_L12_BULLOTH FINNGEN NA 2022-01-24 Other bullous disorders integumentary system disease Integumentary System Disease
rs2925979 3618 1.002e-05 -0.0316 0.968894062202888 298957 GCST007518 GCST PMID:29632382 2018-04-09 Type 2 diabetes (adjusted for BMI) pancreas disease Pancreas Disease
rs2925979 3618 0.000881 -0.03004 0.970406716503512 260360 FINNGEN_R6_I9_HYPTENS FINNGEN NA 2022-01-24 Hypertension cardiovascular disease Cardiovascular Disease
rs2925979 3618 0.000934 -0.04275 0.958150897851773 224461 FINNGEN_R6_DM_RETINOPATHY_EXMORE FINNGEN NA 2022-01-24 Diabetic retinopathy (more control exclusions) disease of visual system Disease Of Visual System
rs2925979 3618 1.83e-07 -0.0527 0.948664569167411 249334 FINNGEN_R6_DM_OTHER_WIDE FINNGEN NA 2022-01-24 "Other diabetes, wide definition" pancreas disease Pancreas Disease
rs2925979 3618 0.00121 -0.11025 0.895610204755188 257616 FINNGEN_R6_AB1_DERMATOPHYTOSIS FINNGEN NA 2022-01-24 Dermatophytosis infectious disease Infectious Disease
rs2925979 3618 0.000403 -0.18952 0.827356169608592 198551 FINNGEN_R6_M13_NEURALGIA FINNGEN NA 2022-01-24 "Neuralgia and neuritis, unspecified" nervous system disease Nervous System Disease
rs2925979 3618 6.1e-14 -0.0067633 0.993259519639108 484598 GCST90038604 GCST PMID:33959723 2021-04-08 Hypertension cardiovascular disease Cardiovascular Disease
rs2925979 3618 0.00088 -0.0252129 0.975102290650142 547261 GCST005195 GCST PMID:29212778 2017-12-06 Coronary artery disease cardiovascular disease Cardiovascular Disease
rs2925979 3618 0.000335 -0.05825 0.943414064436543 205580 FINNGEN_R6_M13_SPINSTENOSIS FINNGEN NA 2022-01-24 Spinal stenosis musculoskeletal or connective tissue disease Musculoskeletal Or Connective Tissue Disease
rs2925979 3618 7.7e-05 -0.00188657 0.998115208454614 484598 GCST90038633 GCST PMID:33959723 2021-04-08 Diabetes pancreas disease Pancreas Disease
rs2925979 3618 0.0044 -0.00158351 0.998417743090446 484598 GCST90038605 GCST PMID:33959723 2021-04-08 Cardiac problem cardiovascular disease Cardiovascular Disease
rs2925979 3618 0.0039 -0.000518601 0.999481533450256 484598 GCST90038634 GCST PMID:33959723 2021-04-08 Type 2 diabetes pancreas disease Pancreas Disease
rs2925979 3618 0.004288 0.0493 1.05053546410989 45975 GCST004133 GCST PMID:28067908 2017-01-09 Ulcerative colitis gastrointestinal disease Gastrointestinal Disease
rs2925979 3618 2.1e-05 -0.0361 0.964543834276815 298957 GCST007517 GCST PMID:29632382 2018-04-09 Type 2 diabetes pancreas disease Pancreas Disease
rs2925979 3618 0.000863 -0.03005 0.970397012484867 260405 FINNGEN_R6_I9_HYPERTENSION FINNGEN NA 2022-01-24 Hypertensive diseases cardiovascular disease Cardiovascular Disease
rs2925979 3618 8.06e-08 -0.05682 0.944764111602351 249793 FINNGEN_R6_KELA_DIAB_INSUL_EXMORE FINNGEN NA 2022-01-24 "Diabetes, insuline treatment (Kela reimbursement) (more control exclusions)" pancreas disease Pancreas Disease
rs2925979 3618 0.000466 -0.12678 0.880927455320446 132239 FINNGEN_R6_O15_PREG_GU_INFECT FINNGEN NA 2022-01-24 Infections of genitourinary tract in pregnancy infectious disease Infectious Disease
rs2925979 3618 0.00248 -0.13386 0.874712515783761 252203 FINNGEN_R6_L12_ROSACEANAS FINNGEN NA 2022-01-24 Other and unspcified rosacea integumentary system disease Integumentary System Disease
rs2925979 3618 0.00149 -0.31583 0.729183400809658 253585 FINNGEN_R6_M13_NECROVASCNAS FINNGEN NA 2022-01-24 Other specified/unspecified necrotizing vasculopathies cardiovascular disease Cardiovascular Disease
rs2925979 3618 5.86e-07 -0.0483 0.952847889828113 260405 FINNGEN_R6_E4_DIABETES FINNGEN NA 2022-01-24 Diabetes mellitus pancreas disease Pancreas Disease
rs2925979 3618 0.000854 -0.03907 0.961683388952961 260405 FINNGEN_R6_H7_CONJUNCTIVA FINNGEN NA 2022-01-24 Disorders of conjunctiva disease of visual system Disease Of Visual System
rs2925979 3618 0.00205 -0.06375 0.938239530095711 146815 FINNGEN_R6_O15_OTHER_MATERN_DIS_ELSEWHERE FINNGEN NA 2022-01-24 "Other maternal diseases classifiable elsewhere but complicating pregnancy, childbirth and the puerperium" pregnancy or perinatal disease Pregnancy Or Perinatal Disease
rs2925979 3618 0.00156 -0.15673 0.854934860070333 245940 FINNGEN_R6_H8_CHOLEASTOMA FINNGEN NA 2022-01-24 Cholesteatoma of middle ear integumentary system disease Integumentary System Disease
rs2925979 3618 0.00162 -0.04171 0.959147893133223 147061 FINNGEN_R6_O15_PREG_OTHER_MAT_DISORD FINNGEN NA 2022-01-24 Other maternal disorders predominantly related to pregnancy pregnancy or perinatal disease Pregnancy Or Perinatal Disease
rs2925979 3618 4.7e-11 -0.00643793 0.993582749070742 484598 GCST90038595 GCST PMID:33959723 2021-04-08 Cardiovascular disease cardiovascular disease Cardiovascular Disease
rs2925979 3618 9.061e-12 -0.0534 0.948000736337591 659316 GCST006867 GCST PMID:30054458 2018-07-27 Type 2 diabetes pancreas disease Pancreas Disease
rs2925979 3618 0.0003463 -0.0197 0.980492777022099 296525 GCST005194 GCST PMID:29212778 2017-12-06 Coronary artery disease cardiovascular disease Cardiovascular Disease
rs2925979 3618 0.000432 -0.03658 0.964080964334036 203871 FINNGEN_R6_FG_HYPERTENSION FINNGEN NA 2022-01-24 Hypertensive diseases (excluding secondary) cardiovascular disease Cardiovascular Disease
rs2925979 3618 4.6e-07 -0.04838 0.952771665045959 260405 FINNGEN_R6_DIABETES_FG FINNGEN NA 2022-01-24 "Diabetes, varying definitions" pancreas disease Pancreas Disease
rs2925979 3618 0.000882 -0.02433 0.975963588626599 260405 FINNGEN_R6_E4_ENDONUTRMET FINNGEN NA 2022-01-24 "Endocrine, nutritional and metabolic diseases" endocrine system disease Endocrine System Disease
rs2925979 3618 0.000305 -0.06963 0.932738869449543 147061 FINNGEN_R6_GEST_DIABETES FINNGEN NA 2022-01-24 Gestational diabetes (for exclusion) pregnancy or perinatal disease Pregnancy Or Perinatal Disease
rs2925979 3618 1.4e-06 -0.0865 0.917135548784706 70127 GCST005413 GCST PMID:29358691 2018-01-22 Type 2 diabetes pancreas disease Pancreas Disease
rs2925979 3618 0.0039 -0.0091 0.990941279690043 43363 GCST90016623 GCST PMID:33686288 2021-03-08 Schizophrenia vs obsessive compulsive disorder (ordinary least squares (OLS)) nervous system disease Nervous System Disease
rs4782568 3618 0.000223 -0.02997 0.970474647351219 260405 FINNGEN_R6_K11_INTESTOTH FINNGEN NA 2022-01-24 Other diseases of intestines gastrointestinal disease Gastrointestinal Disease
rs4782568 3618 0.000167 0.36128 1.43516525089558 260405 FINNGEN_R6_CREST FINNGEN NA 2022-01-24 CR(E)ST syndrome disease of visual system Disease Of Visual System
rs4782568 3618 0.00179 -0.01957 0.980620249368635 260405 FINNGEN_R6_K11_GIDISEASES FINNGEN NA 2022-01-24 Gastrointestinal diseases gastrointestinal disease Gastrointestinal Disease
rs4782568 3618 0.000483 -0.06037 0.941416145162655 259644 FINNGEN_R6_D3_ANAEMIANAS FINNGEN NA 2022-01-24 Other and unspecified anaemias hematologic disease Hematologic Disease
rs4782568 3618 0.000452 -0.07093 0.931527096742176 230321 FINNGEN_R6_K11_FUNCDYSP FINNGEN NA 2022-01-24 Functional dyspepsia gastrointestinal disease Gastrointestinal Disease
rs4782568 3618 0.00482 -0.1119 0.894133666396478 260349 FINNGEN_R6_AB1_SPIROCHE_OTHER FINNGEN NA 2022-01-24 "Spirochaetal infections, other/unspecified" infectious disease Infectious Disease
rs4782568 3618 0.000941 -0.02916 0.971261050265758 260405 FINNGEN_R6_K11_OESSTODUO FINNGEN NA 2022-01-24 "Diseases of oesophagus, stomach and duodenum" gastrointestinal disease Gastrointestinal Disease
rs4782568 3618 0.000657 -0.05856 0.943121651402929 259743 FINNGEN_R6_D3_OTHERANAEMIA FINNGEN NA 2022-01-24 Other anaemias hematologic disease Hematologic Disease
rs4782568 3618 0.00492 -0.04412 0.956839129887943 225093 FINNGEN_R6_K11_OTHFUNC FINNGEN NA 2022-01-24 Other functional intestinal disroders gastrointestinal disease Gastrointestinal Disease
rs4782568 3618 0.00115 -0.06577 0.936346199152966 221456 FINNGEN_R6_K11_FISSANAL FINNGEN NA 2022-01-24 Fissure and fistula of anal and rectal regions gastrointestinal disease Gastrointestinal Disease
rs4782568 3618 0.00151 0.17229 1.18802230973222 207083 FINNGEN_R6_DM_OPTHALMIC_COMORB FINNGEN NA 2022-01-24 "Diabetes, opthalmic co-morbidities" disease of visual system Disease Of Visual System
rs4782568 3618 0.00353 -0.21254 0.808527974555639 81984 FINNGEN_R6_N14_OVARTORS FINNGEN NA 2022-01-24 "Torsion of ovary, ovarian pedicle and fallobian tube" reproductive system or breast disease Reproductive System Or Breast Disease
rs1728380 3618 0.0021 -0.01 0.990049833749168 21069 GCST90016602 GCST PMID:33686288 2021-03-08 Autism spectrum disorder vs obsessive compulsive disorder (ordinary least squares (OLS)) nervous system disease Nervous System Disease
rs1728380 3618 0.0029 -0.0077 0.992329569057412 19680 GCST90016600 GCST PMID:33686288 2021-03-08 Anorexia nervosa vs obsessive compulsive disorder (ordinary least squares (OLS)) nervous system disease Nervous System Disease
rs1728380 3618 0.000549 0.27501 1.3165438402402 246942 FINNGEN_R6_L12_VASCULITISNAS FINNGEN NA 2022-01-24 Other and unspecified vasculitis limited to skin cardiovascular disease Cardiovascular Disease
rs1728380 3618 0.0034 -0.00245494 0.997548070900838 484598 GCST90038604 GCST PMID:33959723 2021-04-08 Hypertension cardiovascular disease Cardiovascular Disease
rs1728380 3618 0.00421 0.06533 1.06751124497544 140674 FINNGEN_R6_O15_PREECLAMPS FINNGEN NA 2022-01-24 Pre-eclampsia pregnancy or perinatal disease Pregnancy Or Perinatal Disease
rs1728380 3618 0.00336 -0.08483 0.91866844476306 190397 FINNGEN_R6_FG_CARDMYO FINNGEN NA 2022-01-24 Cardiomyopathy (excluding other) cardiovascular disease Cardiovascular Disease
rs1728380 3618 0.000789 0.39824 1.48920139535659 234906 FINNGEN_R6_AB1_MENINGOCOCCAL FINNGEN NA 2022-01-24 Meningococcal infection infectious disease Infectious Disease
rs1728380 3618 0.00203 0.06778 1.07012985401185 141068 FINNGEN_R6_O15_PRE_OR_ECLAMPSIA FINNGEN NA 2022-01-24 Pre-eclampsia or eclampsia pregnancy or perinatal disease Pregnancy Or Perinatal Disease
rs1728380 3618 7.76e-05 0.30153 1.35192567229991 246972 FINNGEN_R6_L12_VASCULITISSKIN FINNGEN NA 2022-01-24 "Vasculitis limited to skin, not elsewhere classified" cardiovascular disease Cardiovascular Disease
rs1728380 3618 0.00456 0.11705 1.12417563706719 216474 FINNGEN_R6_E4_DM2PERIPH FINNGEN NA 2022-01-24 Type 2 diabetes with peripheral circulatory complications cardiovascular disease Cardiovascular Disease
rs1728380 3618 0.0033 -0.0079 0.992131122988869 173444 GCST90016615 GCST PMID:33686288 2021-03-08 Major depressive disorder vs obsessive compulsive disorder (ordinary least squares (OLS)) nervous system disease Nervous System Disease
rs1728380 3618 0.0024 -0.0095 0.9905449824429 43363 GCST90016623 GCST PMID:33686288 2021-03-08 Schizophrenia vs obsessive compulsive disorder (ordinary least squares (OLS)) nervous system disease Nervous System Disease
rs1728380 3618 0.00339014556145874 0.0444945679840618 1.04549929752618 56429 GCST90000515 GCST PMID:34187846 2021-06-29 Barrett's esophagus gastrointestinal disease Gastrointestinal Disease
rs34088055 3618 0.00269 0.02766 1.02804608932326 260405 FINNGEN_R6_AUTOIMMUNE FINNGEN NA 2022-01-24 Autoimmune diseases immune system disease Immune System Disease
rs34088055 3618 0.000674 0.074 1.07680680549622 259928 FINNGEN_R6_N14_CALCUKIDUR FINNGEN NA 2022-01-24 Calculus of kidney and ureter urinary system disease Urinary System Disease
rs34088055 3618 0.000493 0.03587 1.03652108999024 260405 FINNGEN_R6_E4_THYROID FINNGEN NA 2022-01-24 Disorders of the thyroid gland endocrine system disease Endocrine System Disease
rs34088055 3618 0.000703 -0.53505 0.585640007412361 257977 FINNGEN_R6_Q17_OTHER_CONGEN_MALFO_HEART FINNGEN NA 2022-01-24 Other congenital malformations of heart cardiovascular disease Cardiovascular Disease
rs34088055 3618 0.0011 0.0008483 1.00084865990821 484598 GCST90038674 GCST PMID:33959723 2021-04-08 Other neurological problem nervous system disease Nervous System Disease
rs34088055 3618 0.00077 0.0375 1.03821199708183 260405 FINNGEN_R6_E4_HYTHY_AI_STRICT_PURCH FINNGEN NA 2022-01-24 "Hypothyroidism, strict autoimmune, 3 medication purchases required" endocrine system disease Endocrine System Disease
rs34088055 3618 0.000354 0.04269 1.04361432425924 235230 FINNGEN_R6_E4_HYTHY_AI_STRICT FINNGEN NA 2022-01-24 "Hypothyroidism, strict autoimmune" endocrine system disease Endocrine System Disease
rs34088055 3618 0.00132 -0.05109 0.950193149300592 238338 FINNGEN_R6_I9_MI FINNGEN NA 2022-01-24 Myocardial infarction cardiovascular disease Cardiovascular Disease
rs34088055 3618 0.00189 -0.05837 0.94330086154112 260405 FINNGEN_R6_L12_URTICARIAERYTHEMA FINNGEN NA 2022-01-24 Urticaria and erythema integumentary system disease Integumentary System Disease
rs34088055 3618 0.00486 0.06692 1.069209937958 229734 FINNGEN_R6_K11_OTHGASTR FINNGEN NA 2022-01-24 Other gastritis (incl. Duodenitis) gastrointestinal disease Gastrointestinal Disease
rs34088055 3618 0.00333 0.1558 1.16859246122422 259054 FINNGEN_R6_F5_SPEECH FINNGEN NA 2022-01-24 Specific development disorders of speech and language nervous system disease Nervous System Disease
rs34088055 3618 0.000113 0.19664 1.2173057317516 258993 FINNGEN_R6_M13_POSTOPMUSCULOSKE FINNGEN NA 2022-01-24 "Postprocedural musculoskeletal disorders, not elsewhere classified" musculoskeletal or connective tissue disease Musculoskeletal Or Connective Tissue Disease
rs34088055 3618 0.00437 -0.1987 0.819795795184359 198253 FINNGEN_R6_M13_MUSCLEDISNAS FINNGEN NA 2022-01-24 Other specified disorders of muscle musculoskeletal or connective tissue disease Musculoskeletal Or Connective Tissue Disease
rs34088055 3618 0.00119 0.03608 1.03673878227603 254846 FINNGEN_R6_E4_HYTHYNAS FINNGEN NA 2022-01-24 "Hypothyroidism,  other/unspecified" endocrine system disease Endocrine System Disease
rs34088055 3618 0.00268 -0.04901 0.952171607934817 260405 FINNGEN_R6_I9_VTE FINNGEN NA 2022-01-24 Venous thromboembolism cardiovascular disease Cardiovascular Disease
rs34088055 3618 0.0021 0.06452 1.06664691096954 260405 FINNGEN_R6_N14_UROLITHIASIS FINNGEN NA 2022-01-24 Urolithiasis urinary system disease Urinary System Disease
rs34088055 3618 0.00399 -0.14956 0.861086771263438 257903 FINNGEN_R6_F5_EMOCHILD FINNGEN NA 2022-01-24 Emotional disorders and disorders of social functioning with onset specific to childhood nervous system disease Nervous System Disease
rs34088055 3618 0.00246 -0.16371 0.848988192759604 260405 FINNGEN_R6_KRA_PSY_CHILDEMOT FINNGEN NA 2022-01-24 Emotional disorders starting during childhood or adolecense nervous system disease Nervous System Disease
rs34088055 3618 0.00247 0.2819 1.32564614874347 258429 FINNGEN_R6_F5_MIXEDDEV FINNGEN NA 2022-01-24 Mixed specific developmental disorders nervous system disease Nervous System Disease
rs34088055 3618 0.000322 0.20305 1.22513372340228 198551 FINNGEN_R6_M13_NEURALGIA FINNGEN NA 2022-01-24 "Neuralgia and neuritis, unspecified" nervous system disease Nervous System Disease
rs34088055 3618 0.00425 -0.03428 0.966300902502275 130508 FINNGEN_R6_O15_ABORT_MEDICAL FINNGEN NA 2022-01-24 Medical abortion reproductive system or breast disease Reproductive System Or Breast Disease
rs34088055 3618 0.000733 0.11866 1.12598701761294 260405 FINNGEN_R6_F5_PSYCHDEV FINNGEN NA 2022-01-24 Disorders of psychological developtment nervous system disease Nervous System Disease
rs34088055 3618 0.00292 -0.18664 0.829742389884907 199054 FINNGEN_R6_KRA_PSY_CHILDEMOT_EXMORE FINNGEN NA 2022-01-24 Emotional disorders starting during childhood or adolecense (more control exclusions) nervous system disease Nervous System Disease
rs34088055 3618 0.00226 -0.0298 0.970639642065423 260405 FINNGEN_R6_J10_LOWCHRON FINNGEN NA 2022-01-24 Chronic lower respiratory diseases respiratory or thoracic disease Respiratory Or Thoracic Disease
rs34088055 3618 0.00428 0.05275 1.05416607065626 203159 FINNGEN_R6_M13_CERVICDISC FINNGEN NA 2022-01-24 Cervical disc disorders musculoskeletal or connective tissue disease Musculoskeletal Or Connective Tissue Disease
rs34088055 3618 0.00132 -0.06738 0.93483989467281 258856 FINNGEN_R6_L12_URTICARIA FINNGEN NA 2022-01-24 Urticaria integumentary system disease Integumentary System Disease
rs34088055 3618 0.000375 0.12891 1.13758773666206 260405 FINNGEN_R6_K11_PERITON FINNGEN NA 2022-01-24 Diseases of peritoneum gastrointestinal disease Gastrointestinal Disease
rs34088055 3618 0.000522 0.11497 1.12183978187365 260405 FINNGEN_R6_M13_MUSCULOSKELEOTH FINNGEN NA 2022-01-24 Other disorders of the musculoskeletal system and connective tissue musculoskeletal or connective tissue disease Musculoskeletal Or Connective Tissue Disease
rs34088055 3618 0.000603 0.18972 1.20891105516807 259272 FINNGEN_R6_K11_OTHPERITON FINNGEN NA 2022-01-24 Other diseases of peritoneum gastrointestinal disease Gastrointestinal Disease
rs34088055 3618 0.00217 -0.05071 0.950554291309962 236856 FINNGEN_R6_I9_MI_STRICT FINNGEN NA 2022-01-24 "Myocardial infarction, strict" cardiovascular disease Cardiovascular Disease
rs34088055 3618 0.00293 -0.04949 0.951714675235629 260405 FINNGEN_R6_F5_ORGANIC FINNGEN NA 2022-01-24 "Organic, including symptomatic, mental disorders" nervous system disease Nervous System Disease
rs34088055 3618 0.00463 0.0211 1.02132417894897 1030836 GCST006414 GCST PMID:30061737 2018-07-30 Atrial fibrillation cardiovascular disease Cardiovascular Disease
rs9912392 3618 0.00176 0.03716 1.03785906500467 192589 FINNGEN_R6_M13_POLYARTHROPATHIES FINNGEN NA 2022-01-24 Polyarthropathies musculoskeletal or connective tissue disease Musculoskeletal Or Connective Tissue Disease
rs9912392 3618 0.000891 -0.35838 0.698807477704707 236341 FINNGEN_R6_L12_PRURIGONAS FINNGEN NA 2022-01-24 Other  prurigo integumentary system disease Integumentary System Disease
rs9912392 3618 0.000984 0.0261 1.02644358770017 977323 GCST009541 GCST PMID:31919418 2020-01-09 Heart failure cardiovascular disease Cardiovascular Disease
rs9912392 3618 0.00022 0.06183 1.06378148650281 92512 FINNGEN_R6_N14_FEMGENPROL FINNGEN NA 2022-01-24 Female genital prolapse reproductive system or breast disease Reproductive System Or Breast Disease
rs9912392 3618 0.00107 -0.14753 0.86283655283651 252039 FINNGEN_R6_I9_VASCDEM FINNGEN NA 2022-01-24 Vascular dementia cardiovascular disease Cardiovascular Disease
rs9912392 3618 0.000602 -0.15246 0.858593236999009 252272 FINNGEN_R6_F5_VASCDEM FINNGEN NA 2022-01-24 Vascular dementia cardiovascular disease Cardiovascular Disease
rs9912392 3618 0.00168 0.10728 1.11324591970167 175349 FINNGEN_R6_M13_PSORIARTH FINNGEN NA 2022-01-24 Psoriatic arthropathies musculoskeletal or connective tissue disease Musculoskeletal Or Connective Tissue Disease
rs9912392 3618 0.000583 0.025665797428939 1.025998 639221 GCST011365 GCST PMID:33532862 2021-02-03 Myocardial infarction cardiovascular disease Cardiovascular Disease
rs9912392 3618 0.00336 0.04325 1.0441989119501 260405 FINNGEN_R6_I9_VTE FINNGEN NA 2022-01-24 Venous thromboembolism cardiovascular disease Cardiovascular Disease
rs9912392 3618 0.00356 0.04873 1.04993682952242 78633 FINNGEN_R6_O15_POSTPART_DEPR FINNGEN NA 2022-01-24 Postpartum depression pregnancy or perinatal disease Pregnancy Or Perinatal Disease
rs9912392 3618 0.000913 0.49152 1.63479922721717 173510 FINNGEN_R6_M13_ANKYLOSISJOINT FINNGEN NA 2022-01-24 Ankylosis of joint musculoskeletal or connective tissue disease Musculoskeletal Or Connective Tissue Disease
rs9912392 3618 0.00260572837021 -0.0320058296737 0.968500936018305 127265 GCST009722 GCST PMID:31959993 2020-01-20 Glaucoma (multi-trait analysis) disease of visual system Disease Of Visual System
rs9912392 3618 9.243e-08 0.0302 1.03066064547077 296525 GCST005194 GCST PMID:29212778 2017-12-06 Coronary artery disease cardiovascular disease Cardiovascular Disease
rs9912392 3618 0.00136 0.02513 1.02544842015439 260405 FINNGEN_R6_RHEUMA_ENDPOINTS FINNGEN NA 2022-01-24 Finngen Rheumatological endpoints musculoskeletal or connective tissue disease Musculoskeletal Or Connective Tissue Disease
rs9912392 3618 0.00386 0.02388 1.02416741042707 147061 FINNGEN_R6_N14_FEMALEGENNONINF FINNGEN NA 2022-01-24 Noninflammatory disorders of female genital tract reproductive system or breast disease Reproductive System Or Breast Disease
rs9912392 3618 0.00144 0.10044 1.10565730027584 206033 FINNGEN_R6_PSOR_ENTE_ARTHR FINNGEN NA 2022-01-24 Psoriatic and enteropathic arthropathies musculoskeletal or connective tissue disease Musculoskeletal Or Connective Tissue Disease
rs9912392 3618 0.0047 0.000920842 1.00092126610516 484598 GCST90038607 GCST PMID:33959723 2021-04-08 Venous thromboembolism cardiovascular disease Cardiovascular Disease
rs9912392 3618 0.0032 0.00162789 1.00162921573221 484598 GCST90038686 GCST PMID:33959723 2021-04-08 Osteoarthritis musculoskeletal or connective tissue disease Musculoskeletal Or Connective Tissue Disease
rs9912392 3618 8.8e-07 0.03464 1.03524695280456 547261 GCST005195 GCST PMID:29212778 2017-12-06 Coronary artery disease cardiovascular disease Cardiovascular Disease
rs9912392 3618 0.00341 0.05382 1.05529463202452 233021 FINNGEN_R6_I9_VEINSOTH FINNGEN NA 2022-01-24 Other disorders of veins cardiovascular disease Cardiovascular Disease
rs9912392 3618 0.00324 -0.21989 0.802607079885671 123493 FINNGEN_R6_O15_PLAC_PREMAT_SEPAR FINNGEN NA 2022-01-24 Premature separation of placenta [abruptio placentae] pregnancy or perinatal disease Pregnancy Or Perinatal Disease
rs9912392 3618 0.001476 0.0299 1.03035149365222 403124 GCST007090 GCST PMID:30664745 2019-01-21 Knee osteoarthritis musculoskeletal or connective tissue disease Musculoskeletal Or Connective Tissue Disease
rs9912392 3618 0.00098 0.00172304 1.00172452528637 484598 GCST90038605 GCST PMID:33959723 2021-04-08 Cardiac problem cardiovascular disease Cardiovascular Disease
rs9912392 3618 0.0038 0.000629041 1.00062923888778 484598 GCST90038620 GCST PMID:33959723 2021-04-08 Stomach disorder gastrointestinal disease Gastrointestinal Disease
rs9912392 3618 0.00298 0.03437 1.03496747385866 251149 FINNGEN_R6_I9_CORATHER FINNGEN NA 2022-01-24 Coronary atherosclerosis cardiovascular disease Cardiovascular Disease
rs9912392 3618 0.00483 0.09897 1.10403317806672 260405 FINNGEN_R6_M13_PSORIARTH_ICD10 FINNGEN NA 2022-01-24 "Psoriatic arthropathies, ICD10" musculoskeletal or connective tissue disease Musculoskeletal Or Connective Tissue Disease
rs9912392 3618 0.000283 0.0508 1.0521124497496 245120 FINNGEN_R6_G6_CARPTU FINNGEN NA 2022-01-24 Carpal tunnel syndrome nervous system disease Nervous System Disease
rs9912392 3618 0.00437 0.10788 1.11391406767784 242682 FINNGEN_R6_H7_RETVASCNAS FINNGEN NA 2022-01-24 Other and unspecified vascular occlusions disease of visual system Disease Of Visual System
rs9912392 3618 0.00428 0.19678 1.2174761664842 257092 FINNGEN_R6_D3_IMMUDEFANTIBODY FINNGEN NA 2022-01-24 Immunodeficiency with predominantly antibody defects immune system disease Immune System Disease
rs9912392 3618 0.0026 0.0327316996004837 1.0332732744155 471717 GCST011364 GCST PMID:33532862 2021-02-03 Myocardial infarction cardiovascular disease Cardiovascular Disease
rs34460487 3618 0.000979 0.21553 1.24051919794083 192947 FINNGEN_R6_I9_HYPTENSRD FINNGEN NA 2022-01-24 Hypertensive Renal Disease cardiovascular disease Cardiovascular Disease
rs34460487 3618 0.0022 -0.00241672 0.99758619791671 484598 GCST90038597 GCST PMID:33959723 2021-04-08 Gastrointestinal or abdominal disease gastrointestinal disease Gastrointestinal Disease
rs34460487 3618 0.00233 0.05064 1.05194412522396 209643 FINNGEN_R6_J10_CHRONSINUSITIS FINNGEN NA 2022-01-24 Chronic sinusitis respiratory or thoracic disease Respiratory Or Thoracic Disease
rs34460487 3618 0.00493 -0.28766 0.750016554521534 252510 FINNGEN_R6_D3_ANAEMIAINCHRONICDISEASE FINNGEN NA 2022-01-24 Anaemia in chronic diseases classified elsewhere hematologic disease Hematologic Disease
rs34460487 3618 0.000444 -0.3986 0.671259151320401 258066 FINNGEN_R6_Q17_OTHER_CONGEN_MALFO_PERIP_VASCULAR_SYSTEM FINNGEN NA 2022-01-24 Other congenital malformations of peripheral vascular system cardiovascular disease Cardiovascular Disease
rs34460487 3618 0.0027 0.15145 1.16352012434903 245513 FINNGEN_R6_G6_NEUROOTH FINNGEN NA 2022-01-24 Other disorders of nervous system nervous system disease Nervous System Disease
rs34460487 3618 0.00191 0.13461 1.14409050203613 247962 FINNGEN_R6_L12_SKINSUBCUTISNAS FINNGEN NA 2022-01-24 Other and unspecified disorders of skin and subcutaneous tissue integumentary system disease Integumentary System Disease
rs34460487 3618 0.000864 -0.13642 0.872476115557018 252546 FINNGEN_R6_L12_ACNE FINNGEN NA 2022-01-24 Acne integumentary system disease Integumentary System Disease
rs34460487 3618 0.00359 0.15313 1.16547648103742 216867 FINNGEN_R6_K11_VASCINT FINNGEN NA 2022-01-24 Vascular disorders of the intestines cardiovascular disease Cardiovascular Disease
rs34460487 3618 0.00156 -0.14075 0.868706461168145 252303 FINNGEN_R6_L12_ACNE_VULGARIS FINNGEN NA 2022-01-24 Acne vulgaris integumentary system disease Integumentary System Disease
rs34460487 3618 0.000969 -0.18687 0.829551571080237 161817 FINNGEN_R6_ST19_DIFFU_BRAIN_INJURY FINNGEN NA 2022-01-24 Diffuse brain injury nervous system disease Nervous System Disease
rs186021206 3618 0.00414 0.38644 1.47173209049179 260405 FINNGEN_R6_L12_URTICARIAERYTHEMA FINNGEN NA 2022-01-24 Urticaria and erythema integumentary system disease Integumentary System Disease
rs186021206 3618 0.00259 0.6376 1.89193478269268 136390 FINNGEN_R6_N14_OTHFEMPELINF FINNGEN NA 2022-01-24 Other female pelvic inflammatory diseases reproductive system or breast disease Reproductive System Or Breast Disease
rs186021206 3618 0.00464 -0.32164 0.7249591286445 211357 FINNGEN_R6_J10_VOCALLARYNX FINNGEN NA 2022-01-24 "Diseases of vocal cords and larynx+other diseases of upper respiratory tract, no elsewhere classified" respiratory or thoracic disease Respiratory Or Thoracic Disease
rs186021206 3618 0.00443 -0.70328 0.494959172308487 247178 FINNGEN_R6_H8_OTIMEDNAS FINNGEN NA 2022-01-24 "Otitis media, unspecified" disease of ear Disease Of Ear
rs186021206 3618 0.00184 1.01652 2.76356081897256 259515 FINNGEN_R6_Z21_CONTACT_W_EXPOS_COMMUNICAB_DISEA FINNGEN NA 2022-01-24 Contact with and exposure to communicable diseases infectious disease Infectious Disease
rs186021206 3618 0.00209 -0.31013 0.733351614317338 260405 FINNGEN_R6_H8_MIDDLEMASTOID FINNGEN NA 2022-01-24 Diseases of middle ear and mastoid disease of ear Disease Of Ear
rs178834 3618 0.000441 0.03069 1.03116579293808 260405 FINNGEN_R6_J10_PNEUMONIA FINNGEN NA 2022-01-24 All pneumoniae infectious disease Infectious Disease
rs178834 3618 0.000451 0.03087 1.03135141948669 260405 FINNGEN_R6_J10_PNEUMOPROBBAC FINNGEN NA 2022-01-24 Pneumonia (excl. viral and due to other infectious organisms not elsewhere classified) infectious disease Infectious Disease
rs178834 3618 7.58e-05 0.05781 1.05951366898775 255347 FINNGEN_R6_G6_TIA FINNGEN NA 2022-01-24 Transient ischemic attack cardiovascular disease Cardiovascular Disease
rs178834 3618 2.9e-05 5.02615510575429 152.346130408288 426795 GCST006980 GCST PMID:30598549 2018-12-31 Fractures musculoskeletal or connective tissue disease Musculoskeletal Or Connective Tissue Disease
rs178834 3618 0.00273 -0.28626 0.751067313057216 259425 FINNGEN_R6_Q17_OTHER_CONGEN_MALFO_EAR FINNGEN NA 2022-01-24 Other congenital malformations of ear genetic, familial or congenital disease Genetic, Familial Or Congenital Disease
rs178834 3618 0.0039 -0.00259309 0.997410269153717 484598 GCST90038595 GCST PMID:33959723 2021-04-08 Cardiovascular disease cardiovascular disease Cardiovascular Disease
rs178834 3618 0.00332 0.03964 1.04043614975012 248780 FINNGEN_R6_L12_DERMATITISNAS FINNGEN NA 2022-01-24 Other and unspecified dermatitis integumentary system disease Integumentary System Disease
rs178834 3618 0.002 0.07874 1.08192298552191 226813 FINNGEN_R6_INFLUENZA FINNGEN NA 2022-01-24 All influenza (not pneumonia) infectious disease Infectious Disease
rs178834 3618 0.00031 0.07196 1.07461235870976 164333 FINNGEN_R6_ALLERG_ASTHMA FINNGEN NA 2022-01-24 Allergic asthma (mode) respiratory or thoracic disease Respiratory Or Thoracic Disease
rs178834 3618 0.00165 0.09015 1.09433842215784 156000 FINNGEN_R6_ASTHMA_ALLERG_EXMORE FINNGEN NA 2022-01-24 Asthma and allergy (more control exclusions) respiratory or thoracic disease Respiratory Or Thoracic Disease
rs178834 3618 0.00163 0.09011 1.09429464949641 161150 FINNGEN_R6_ASTHMA_ALLERG FINNGEN NA 2022-01-24 Asthma and allergy respiratory or thoracic disease Respiratory Or Thoracic Disease
rs178834 3618 5e-05 -0.000995936 0.999004559779656 484598 GCST90038687 GCST PMID:33959723 2021-04-08 Gout musculoskeletal or connective tissue disease Musculoskeletal Or Connective Tissue Disease
rs178834 3618 0.000123 0.04653 1.04762950748233 260405 FINNGEN_R6_G6_OTHNEU FINNGEN NA 2022-01-24 Other neurological diseases nervous system disease Nervous System Disease
rs178834 3618 0.000125 0.05625 1.05786211621023 250954 FINNGEN_R6_I9_TIA FINNGEN NA 2022-01-24 Transient ischemic attack cardiovascular disease Cardiovascular Disease
rs178834 3618 0.00361 0.05528 1.05683648746786 251289 FINNGEN_R6_H8_SUP_ACUTE FINNGEN NA 2022-01-24 Acute suppurative otitis media disease of ear Disease Of Ear
rs178834 3618 0.00025 0.06745 1.06977676942219 165372 FINNGEN_R6_ASTHMA_PNEUMONIA_AND_SEPSIS FINNGEN NA 2022-01-24 Asthma-related pneumonia or sepsis infectious disease Infectious Disease
rs178834 3618 3.411e-05 0.009603 NA 357957 GCST006475 GCST PMID:29942085 2018-06-25 Depressed affect nervous system disease Nervous System Disease
rs178834 3618 3.87e-05 0.02738 1.02775827671389 260405 FINNGEN_R6_COPD_ASTHMA_INFECTIONS FINNGEN NA 2022-01-24 COPD/asthma related infections infectious disease Infectious Disease
rs178834 3618 0.000324 0.07177 1.07440820175713 159183 FINNGEN_R6_ALLERG_ASTHMA_EXMORE FINNGEN NA 2022-01-24 Allergic asthma (mode) (more control exclusions) respiratory or thoracic disease Respiratory Or Thoracic Disease
rs178834 3618 4.74e-05 0.03606 1.03671804770773 222629 FINNGEN_R6_PULM_PNEUMONIA_SEPSIS FINNGEN NA 2022-01-24 COPD/asthma/ILD related pneumonia or pneumonia derived septichaemia infectious disease Infectious Disease
rs178834 3618 4.74e-05 0.03606 1.03671804770773 222629 FINNGEN_R6_COPD_ASTHMA_PNEUMONIA_SEPSIS FINNGEN NA 2022-01-24 COPD/asthma related pneumonia or pneumonia derived septichaemia infectious disease Infectious Disease
rs178834 3618 0.000251 0.02255 1.02280617319462 260405 FINNGEN_R6_J10_RESPIRATORY FINNGEN NA 2022-01-24 Diseases of the respiratory system respiratory or thoracic disease Respiratory Or Thoracic Disease
rs178834 3618 0.00246 0.02426 1.02455666799729 260405 FINNGEN_R6_J10_UPPERINFEC FINNGEN NA 2022-01-24 Acute upper respiratory infections infectious disease Infectious Disease
rs178834 3618 0.00356 0.03338 1.03394336307802 213627 FINNGEN_R6_C_STROKE FINNGEN NA 2022-01-24 STROKE cardiovascular disease Cardiovascular Disease
rs178834 3618 0.00375 0.12178 1.12950558321597 236778 FINNGEN_R6_F5_OCD FINNGEN NA 2022-01-24 Obsessive-compulsive disorder nervous system disease Nervous System Disease
rs178834 3618 0.000248 0.03412 1.03470876433023 252529 FINNGEN_R6_J10_PNEUMONAS FINNGEN NA 2022-01-24 "Pneumonia, organism unsepcified" infectious disease Infectious Disease
rs178834 3618 9.56e-06 0.03724 1.03794209705111 260405 FINNGEN_R6_J10_INFLUPNEU FINNGEN NA 2022-01-24 Influenza and pneumonia infectious disease Infectious Disease
rs178834 3618 3.87e-05 0.02738 1.02775827671389 260405 FINNGEN_R6_PULM_INFECTIONS FINNGEN NA 2022-01-24 COPD/asthma/ILD related infections infectious disease Infectious Disease
rs178834 3618 0.00143 -0.03633 0.96432201470516 250959 FINNGEN_R6_N14_URETHRAOTH FINNGEN NA 2022-01-24 Other disorders of urethra and urinary system urinary system disease Urinary System Disease
rs178834 3618 0.00014 -0.00316883 0.996836185442691 484598 GCST90038604 GCST PMID:33959723 2021-04-08 Hypertension cardiovascular disease Cardiovascular Disease
rs178834 3618 0.00239 0.02208 1.02232556724446 260405 FINNGEN_R6_J10_UPPERDIS FINNGEN NA 2022-01-24 Other diseases of upper respiratory tract respiratory or thoracic disease Respiratory Or Thoracic Disease
rs178834 3618 0.000273 0.06714 1.06944519002113 165357 FINNGEN_R6_ASTHMA_PNEUMONIA FINNGEN NA 2022-01-24 Asthma-related pneumonia infectious disease Infectious Disease
rs178834 3618 0.003 0.19779 1.21870643859518 241651 FINNGEN_R6_H7_RETINALDETACHOTH FINNGEN NA 2022-01-24 "Other, unspecified and serous retinal detachments" disease of visual system Disease Of Visual System
rs34562254 3618 0.00276 0.19324 1.21317392032338 251424 FINNGEN_R6_F5_DELUSIO FINNGEN NA 2022-01-24 Persistent delusional disorders nervous system disease Nervous System Disease
rs34562254 3618 0.00452 0.11868 1.12600953757849 219326 FINNGEN_R6_K11_OTHILEUS FINNGEN NA 2022-01-24 "Other or unspecified ileus, impaction or obstruction" gastrointestinal disease Gastrointestinal Disease
rs34562254 3618 0.00377 -0.12118 0.885874487833038 85213 FINNGEN_R6_N14_ENDOMETRIOSIS_PELVICPERITONEUM FINNGEN NA 2022-01-24 Endometriosis of pelvic peritoneum reproductive system or breast disease Reproductive System Or Breast Disease
rs34562254 3618 0.00359 -0.16795 0.845396103433103 83362 FINNGEN_R6_N14_ENDOMETRIOSIS_NOS FINNGEN NA 2022-01-24 Unspecified/other endometriosis reproductive system or breast disease Reproductive System Or Breast Disease
rs11869142 3618 0.00137 -0.08303 0.920323537099862 257630 FINNGEN_R6_F5_SLEEP FINNGEN NA 2022-01-24 Sleep disorders nervous system disease Nervous System Disease
rs11869142 3618 0.002 0.11806 1.1253116280395 260405 FINNGEN_R6_AB1_VIRAL_HEPATITIS FINNGEN NA 2022-01-24 Viral hepatitis infectious disease Infectious Disease
rs11869142 3618 0.00423 -0.24515 0.782587141366118 258589 FINNGEN_R6_G6_MYASTHENIA FINNGEN NA 2022-01-24 Myasthenia gravis immune system disease Immune System Disease
rs11869142 3618 0.000517 -0.34475 0.708397430689897 260405 FINNGEN_R6_KRA_PSY_TIC FINNGEN NA 2022-01-24 Tic disorders nervous system disease Nervous System Disease
rs11869142 3618 0.00457 0.45642 1.57841313908834 250706 FINNGEN_R6_H7_VISIMPBILATERAL FINNGEN NA 2022-01-24 "Blindness or visual impairment, binocular" disease of visual system Disease Of Visual System
rs11869142 3618 0.0022 0.000768597 1.00076889244636 484598 GCST90038656 GCST PMID:33959723 2021-04-08 Osteoporosis musculoskeletal or connective tissue disease Musculoskeletal Or Connective Tissue Disease
rs11869142 3618 0.00058 0.00102396 1.00102448442602 484598 GCST90038652 GCST PMID:33959723 2021-04-08 Bone disorder musculoskeletal or connective tissue disease Musculoskeletal Or Connective Tissue Disease
rs11869142 3618 0.00177 -0.11675 0.889807617263556 184531 FINNGEN_R6_I9_CARDMYOOTH FINNGEN NA 2022-01-24 "Cardiomyopathy, other and unspecified" cardiovascular disease Cardiovascular Disease
rs11869142 3618 0.00312 0.04979 1.05105035262469 260405 FINNGEN_R6_F5_DEMENTIA_INCLAVO FINNGEN NA 2022-01-24 "Dementia, including avohilmo" nervous system disease Nervous System Disease
rs11869142 3618 0.00125 0.13275 1.14196447152365 226961 FINNGEN_R6_I9_LYMPHADE FINNGEN NA 2022-01-24 Nonspesific lymphadenitis immune system disease Immune System Disease
rs11869142 3618 0.000625 -0.34497 0.708241600397106 198314 FINNGEN_R6_KRA_PSY_TIC_EXMORE FINNGEN NA 2022-01-24 Tic disorders (more control exclusions) nervous system disease Nervous System Disease
rs11869142 3618 0.000677 -0.34712 0.706720516707153 257057 FINNGEN_R6_F5_TIC FINNGEN NA 2022-01-24 Tic disorders nervous system disease Nervous System Disease
rs11869142 3618 3.215e-05 -0.0693 0.933046724069679 70127 GCST005413 GCST PMID:29358691 2018-01-22 Type 2 diabetes pancreas disease Pancreas Disease
rs11869142 3618 0.0045 -0.02885 0.971562187865256 260405 FINNGEN_R6_I9_ISCHHEART FINNGEN NA 2022-01-24 Ischemic heart diseases cardiovascular disease Cardiovascular Disease
rs11869142 3618 0.00332 -0.02962 0.9708143729263 260405 FINNGEN_R6_I9_IHD FINNGEN NA 2022-01-24 "Ischaemic heart disease, wide definition" cardiovascular disease Cardiovascular Disease
rs11869142 3618 0.000565 0.0514 1.05274390663757 260405 FINNGEN_R6_F5_ORGANIC FINNGEN NA 2022-01-24 "Organic, including symptomatic, mental disorders" nervous system disease Nervous System Disease
rs11869142 3618 0.000582 -0.09766 0.906957216791444 260405 FINNGEN_R6_KRA_PSY_SLEEP_NONORG FINNGEN NA 2022-01-24 Nonorganic sleeping disorders nervous system disease Nervous System Disease
rs11869142 3618 0.00114 -0.10105 0.903887837364117 200747 FINNGEN_R6_KRA_PSY_SLEEP_NONORG_EXMORE FINNGEN NA 2022-01-24 Nonorganic sleeping disorders (more control exclusions) nervous system disease Nervous System Disease
rs111653425 3618 0.00254 0.68221 1.97824482587972 237755 FINNGEN_R6_L12_OTHERCONTACT FINNGEN NA 2022-01-24 Other contact dermatitis integumentary system disease Integumentary System Disease
rs111653425 3618 0.0024 -0.00333088 0.996674661226693 484598 GCST90038687 GCST PMID:33959723 2021-04-08 Gout musculoskeletal or connective tissue disease Musculoskeletal Or Connective Tissue Disease
rs111653425 3618 0.00421 0.65987 1.93454082774685 256330 FINNGEN_R6_RHEUMA_SEROPOS_STRICT FINNGEN NA 2022-01-24 "Seropositive rheumatoid arthritis, strict definition" musculoskeletal or connective tissue disease Musculoskeletal Or Connective Tissue Disease
rs111653425 3618 0.00075 -0.00642024 0.993600325705037 484598 GCST90038637 GCST PMID:33959723 2021-04-08 Hypothyroidism or myxedema endocrine system disease Endocrine System Disease
rs111653425 3618 0.00035 -0.00752871 0.992499559747733 484598 GCST90038635 GCST PMID:33959723 2021-04-08 Thyroid problem (not cancer) endocrine system disease Endocrine System Disease
rs111653425 3618 0.00156398 -0.133427 0.875091348314419 113006 GCST004695 GCST PMID:28604731 2017-06-12 Insomnia complaints nervous system disease Nervous System Disease
rs111653425 3618 0.0031 -0.00810191 0.991930822015892 484598 GCST90038599 GCST PMID:33959723 2021-04-08 Diabetes or endocrine disease pancreas disease Pancreas Disease
rs704 3618 0.00154 0.056 1.05759768373661 260405 FINNGEN_R6_AB1_SEXUAL_TRANSMISSION FINNGEN NA 2022-01-24 Infections with a predominantly sexual mode of transmission infectious disease Infectious Disease
rs704 3618 0.00222 0.17976 1.19693006543176 133469 FINNGEN_R6_N14_OTHINFVAGVULV FINNGEN NA 2022-01-24 Other inflammation of vagina/vulva reproductive system or breast disease Reproductive System Or Breast Disease
rs704 3618 0.000551 0.10262 1.1080702623635 248109 FINNGEN_R6_WET_AMD FINNGEN NA 2022-01-24 Wet age-related macular degeneration disease of visual system Disease Of Visual System
rs704 3618 0.00433 0.18177 1.19933831434264 249649 FINNGEN_R6_M13_BONEDISNAS FINNGEN NA 2022-01-24 Other specified/unspecified disorders of  bone/cartilage musculoskeletal or connective tissue disease Musculoskeletal Or Connective Tissue Disease
rs704 3618 0.00388 0.20637 1.22920792679932 241051 FINNGEN_R6_H7_CONJUNCTDEGDEPOT FINNGEN NA 2022-01-24 conjunctival degenerations and deposits disease of visual system Disease Of Visual System
rs704 3618 0.00404 0.06944 1.07190774481061 257080 FINNGEN_R6_AB1_SEXUAL_TRANSMISSION_NOS FINNGEN NA 2022-01-24 "Other predominantly sexually transmitted diseases, not elsewhere classified" infectious disease Infectious Disease
rs704 3618 0.00164 0.07133 1.07393556613582 253296 FINNGEN_R6_M13_OTHERBONE FINNGEN NA 2022-01-24 Otherdisorders of bone musculoskeletal or connective tissue disease Musculoskeletal Or Connective Tissue Disease
rs704 3618 0.0018 -0.07655 0.92630659780103 85482 FINNGEN_R6_N14_ENDOMETRIOSIS_OVARY FINNGEN NA 2022-01-24 Endometriosis of ovary reproductive system or breast disease Reproductive System Or Breast Disease
rs704 3618 0.00298 0.08635 1.09018782727846 233807 FINNGEN_R6_G6_ULLNLE FINNGEN NA 2022-01-24 Lesion of ulnar nerve nervous system disease Nervous System Disease
rs704 3618 0.00493 0.07372 1.07650534179757 259342 FINNGEN_R6_M13_CHRONDROPATHIES FINNGEN NA 2022-01-24 Chrondropathies musculoskeletal or connective tissue disease Musculoskeletal Or Connective Tissue Disease
rs704 3618 0.00128 0.267 1.30604044633065 256874 FINNGEN_R6_SFN FINNGEN NA 2022-01-24 Small fibre neuropathy nervous system disease Nervous System Disease
rs704 3618 0.00211 -0.05029 0.95095360796294 91622 FINNGEN_R6_N14_ENDOMETRIOSIS FINNGEN NA 2022-01-24 Endometriosis reproductive system or breast disease Reproductive System Or Breast Disease
rs704 3618 0.000642 -0.07301 0.929591534063972 147061 FINNGEN_R6_N14_ENDOMETRIOSIS_ASRM_STAGE3_4 FINNGEN NA 2022-01-24 "Endomtriosis ASRM stages 3,4" reproductive system or breast disease Reproductive System Or Breast Disease
rs704 3618 0.00451 -0.16177 0.850636828513172 215811 FINNGEN_R6_E4_DMNASNASCOMP FINNGEN NA 2022-01-24 Unspecified diabetes with multiple/unspecified complications pancreas disease Pancreas Disease
rs704 3618 0.00377 -0.17476 0.839658514632488 260405 FINNGEN_R6_ALCOPANCACU FINNGEN NA 2022-01-24 Acohol-induced acute pancreatitis pancreas disease Pancreas Disease
rs704 3618 0.0026 -0.3888 0.677869830423563 123242 FINNGEN_R6_O15_PLAC_DISORD FINNGEN NA 2022-01-24 Placental disorders pregnancy or perinatal disease Pregnancy Or Perinatal Disease
rs704 3618 0.00011 -0.0031276 0.996877285845896 484598 GCST90038604 GCST PMID:33959723 2021-04-08 Hypertension cardiovascular disease Cardiovascular Disease
rs704 3618 0.00341 0.26232 1.29994245746582 259777 FINNGEN_R6_G6_HCCOMM FINNGEN NA 2022-01-24 Communicating hydrocephalus nervous system disease Nervous System Disease
rs797956 3618 0.00477 0.11118 1.11759605604058 251982 FINNGEN_R6_F5_SCHIZOAFF FINNGEN NA 2022-01-24 Schizoaffective disorder nervous system disease Nervous System Disease
rs797956 3618 0.00045 0.00226396 1.00226652469253 484598 GCST90038616 GCST PMID:33959723 2021-04-08 Asthma respiratory or thoracic disease Respiratory Or Thoracic Disease
rs797956 3618 0.00478 -0.02684 0.973516991782669 249334 FINNGEN_R6_DM_OTHER_WIDE FINNGEN NA 2022-01-24 "Other diabetes, wide definition" pancreas disease Pancreas Disease
rs797956 3618 0.00266 -0.13569 0.873113255649213 250980 FINNGEN_R6_H7_GLAUCOMA_NTG FINNGEN NA 2022-01-24 Normotensive glaucoma disease of visual system Disease Of Visual System
rs797956 3618 0.00261 -0.28615 0.751149935005776 254216 FINNGEN_R6_K11_TOXLIV FINNGEN NA 2022-01-24 Toxic liver disease gastrointestinal disease Gastrointestinal Disease
rs797956 3618 0.00157 -0.08712 0.916567100981487 250584 FINNGEN_R6_J10_ACUTELOWERNAS FINNGEN NA 2022-01-24 Unspecified acute lower respiratory infection infectious disease Infectious Disease
rs797956 3618 0.00177 -0.19266 0.824762345670775 260405 FINNGEN_R6_H7_GLAUCOMA_OPER FINNGEN NA 2022-01-24 Glucoma-related operations disease of visual system Disease Of Visual System
rs797956 3618 0.0029 0.0321551859999544 1.03267775000019 471717 GCST011364 GCST PMID:33532862 2021-02-03 Myocardial infarction cardiovascular disease Cardiovascular Disease
rs797956 3618 0.001 -0.000778108 0.999222194647527 484598 GCST90038687 GCST PMID:33959723 2021-04-08 Gout musculoskeletal or connective tissue disease Musculoskeletal Or Connective Tissue Disease
rs797956 3618 0.00432 0.0311 1.03158865759451 255750 FINNGEN_R6_CHOLELITH_BROAD FINNGEN NA 2022-01-24 "Cholelithiasis, broad definition with cholecystitis" gastrointestinal disease Gastrointestinal Disease
rs797956 3618 0.00141 -0.16507 0.847834353605921 198495 FINNGEN_R6_M13_PREPATELLARBURSITIS FINNGEN NA 2022-01-24 Prepatellar bursitis musculoskeletal or connective tissue disease Musculoskeletal Or Connective Tissue Disease
rs797956 3618 0.00219 -0.16906 0.844458234371917 250596 FINNGEN_R6_H7_GLAUCSECDISEASE FINNGEN NA 2022-01-24 Glaucoma secondary to other eye disorders disease of visual system Disease Of Visual System
rs797956 3618 0.000796 -0.2972 0.742895418419357 131536 FINNGEN_R6_G6_ALS FINNGEN NA 2022-01-24 Motor neuron disease nervous system disease Nervous System Disease
rs797956 3618 0.00248 -0.16736 0.845895034304262 242981 FINNGEN_R6_DM_NEOVASCULAR_GLAUCOMA FINNGEN NA 2022-01-24 Neovascular glaucoma disease of visual system Disease Of Visual System
rs797956 3618 0.00181 -0.03119 0.969291390215067 260405 FINNGEN_R6_H7_LENS FINNGEN NA 2022-01-24 Disorders of lens disease of visual system Disease Of Visual System
rs797956 3618 0.00335 -0.02671 0.973643557218176 260405 FINNGEN_R6_E4_DIABETES FINNGEN NA 2022-01-24 Diabetes mellitus pancreas disease Pancreas Disease
rs797956 3618 0.00437 -0.02575 0.974578703831661 260405 FINNGEN_R6_DIABETES_FG FINNGEN NA 2022-01-24 "Diabetes, varying definitions" pancreas disease Pancreas Disease
rs797956 3618 0.000623 -0.05283 0.948541250789288 260405 FINNGEN_R6_H7_GLAUCOMA FINNGEN NA 2022-01-24 Glaucoma disease of visual system Disease Of Visual System
rs797956 3618 0.000551 -0.06811 0.934157710577189 255723 FINNGEN_R6_H7_GLAUCSUSP FINNGEN NA 2022-01-24 Glaucoma suspect disease of visual system Disease Of Visual System
rs797956 3618 0.00146 -0.27297 0.761115620755058 131553 FINNGEN_R6_MND FINNGEN NA 2022-01-24 Motor neuron disease (with DMD) nervous system disease Nervous System Disease
rs11658786 3618 9.45e-10 -0.05665 0.944924735153939 260405 FINNGEN_R6_J10_LOWCHRON FINNGEN NA 2022-01-24 Chronic lower respiratory diseases respiratory or thoracic disease Respiratory Or Thoracic Disease
rs11658786 3618 0.00154 -0.02244 0.977809904027555 260405 FINNGEN_R6_PULM_INFECTIONS FINNGEN NA 2022-01-24 COPD/asthma/ILD related infections infectious disease Infectious Disease
rs11658786 3618 1.12e-09 -0.10551 0.899865474147049 167692 FINNGEN_R6_ASTHMA_ACUTE_RESPIRATORY_INFECTIONS FINNGEN NA 2022-01-24 Asthma-related acute respiratory infections infectious disease Infectious Disease
rs11658786 3618 0.00268 0.04846 1.0496533848452 147061 FINNGEN_R6_O15_OEDEM_PROTUR_HYPERT FINNGEN NA 2022-01-24 "Oedema, proteinuria and hypertensive disorders in pregnancy, childbirth and the puerperium" pregnancy or perinatal disease Pregnancy Or Perinatal Disease
rs11658786 3618 0.002135 0.0128 1.01288227064668 944133 GCST90014033 GCST PMID:33888516 2021-04-22 Haemorrhoidal disease cardiovascular disease Cardiovascular Disease
rs11658786 3618 0.0032 -0.0089 0.991139487766128 59056 GCST90016620 GCST PMID:33686288 2021-03-08 Schizophrenia vs autism spectrum disorder (ordinary least squares (OLS)) nervous system disease Nervous System Disease
rs11658786 3618 0.000469224667417 0.0451175 1.0461507754034 20883 GCST003044 GCST PMID:26192919 2015-07-20 Crohn's disease [EA] gastrointestinal disease Gastrointestinal Disease
rs11658786 3618 0.00437192290982648 0.0569937215201203 1.05864916366716 18856 GCST005536 GCST PMID:25751624 2015-04-01 Type 1 diabetes pancreas disease Pancreas Disease
rs11658786 3618 0.000498 0.05466 1.05618145192763 260405 FINNGEN_R6_K11_ENERCOLNONINF FINNGEN NA 2022-01-24 Noninfective enteritis and colitis gastrointestinal disease Gastrointestinal Disease
rs11658786 3618 0.00469 -0.05598 0.945558046862223 260405 FINNGEN_R6_L12_RADIATIONRELATEDSKIN FINNGEN NA 2022-01-24 Radiation-related disorders of the skin and subcutaneous tissue integumentary system disease Integumentary System Disease
rs11658786 3618 0.000965 0.07826 1.08140378710645 254316 FINNGEN_R6_K11_IBD_STRICT FINNGEN NA 2022-01-24 "Inflammatory bowel disease, strict (require KELA)" gastrointestinal disease Gastrointestinal Disease
rs11658786 3618 0.000292 -0.08313 0.920231509347616 202372 FINNGEN_R6_M13_GANGLION FINNGEN NA 2022-01-24 Ganglion musculoskeletal or connective tissue disease Musculoskeletal Or Connective Tissue Disease
rs11658786 3618 0.000267 0.10106 1.10634302035327 259929 FINNGEN_R6_K11_UC_STRICT FINNGEN NA 2022-01-24 "Ulcerative colitis (strict definition, require KELA)" gastrointestinal disease Gastrointestinal Disease
rs11658786 3618 0.00184 0.12922 1.13794044352717 205185 FINNGEN_R6_RHEUMA_ARHTROPAT_REACTIVE FINNGEN NA 2022-01-24 "Reactive arthropathies, FINNGEN" musculoskeletal or connective tissue disease Musculoskeletal Or Connective Tissue Disease
rs11658786 3618 0.000584 -0.47585 0.621356678759362 250748 FINNGEN_R6_H7_BLINDMONOCULAR FINNGEN NA 2022-01-24 "Blindness, monocular" disease of visual system Disease Of Visual System
rs11658786 3618 0.000328 -0.0577 0.943933084889524 209643 FINNGEN_R6_J10_CHRONSINUSITIS FINNGEN NA 2022-01-24 Chronic sinusitis respiratory or thoracic disease Respiratory Or Thoracic Disease
rs11658786 3618 0.000273 -0.06267 0.939253376166547 208183 FINNGEN_R6_J10_VASOALLERRHIN FINNGEN NA 2022-01-24 Vasomotor and allergic rhinitis respiratory or thoracic disease Respiratory Or Thoracic Disease
rs11658786 3618 0.00264 -0.02796 0.97242726311384 260405 FINNGEN_R6_BRONCHITIS FINNGEN NA 2022-01-24 Bronchitis respiratory or thoracic disease Respiratory Or Thoracic Disease
rs11658786 3618 0.00422 -0.06963 0.932738869449543 177916 FINNGEN_R6_M13_GOUT FINNGEN NA 2022-01-24 Gout musculoskeletal or connective tissue disease Musculoskeletal Or Connective Tissue Disease
rs11658786 3618 2.06e-05 -0.09065 0.91333732302694 164333 FINNGEN_R6_ALLERG_ASTHMA FINNGEN NA 2022-01-24 Allergic asthma (mode) respiratory or thoracic disease Respiratory Or Thoracic Disease
rs11658786 3618 0.00103 0.15735 1.17040518403637 250745 FINNGEN_R6_ULCERPROCT FINNGEN NA 2022-01-24 Ulcerative proctitis gastrointestinal disease Gastrointestinal Disease
rs11658786 3618 0.000111 -0.1183 0.888429483786156 156000 FINNGEN_R6_ASTHMA_ALLERG_EXMORE FINNGEN NA 2022-01-24 Asthma and allergy (more control exclusions) respiratory or thoracic disease Respiratory Or Thoracic Disease
rs11658786 3618 0.00322 -0.11928 0.887559249376555 260405 FINNGEN_R6_AB1_VIRAL_HEPATITIS FINNGEN NA 2022-01-24 Viral hepatitis infectious disease Infectious Disease
rs11658786 3618 0.000111 -0.11819 0.888527216404568 161150 FINNGEN_R6_ASTHMA_ALLERG FINNGEN NA 2022-01-24 Asthma and allergy respiratory or thoracic disease Respiratory Or Thoracic Disease
rs11658786 3618 0.00129 -0.1957 0.82225887534284 221092 FINNGEN_R6_J10_BRONCHNAS FINNGEN NA 2022-01-24 Unspecified chronic bronchitis respiratory or thoracic disease Respiratory Or Thoracic Disease
rs11658786 3618 0.000218 -0.42295 0.655111387862324 236340 FINNGEN_R6_L12_EXFOLIATIVE FINNGEN NA 2022-01-24 Exfoliative dermatitis integumentary system disease Integumentary System Disease
rs11658786 3618 1.6e-29 -0.00769474 0.992334788724673 484598 GCST90038616 GCST PMID:33959723 2021-04-08 Asthma respiratory or thoracic disease Respiratory Or Thoracic Disease
rs11658786 3618 0.00085 0.000650765 1.00065097679348 484598 GCST90038683 GCST PMID:33959723 2021-04-08 Inflammatory bowel disease gastrointestinal disease Gastrointestinal Disease
rs11658786 3618 0.001206 0.0544 1.05590688044597 45975 GCST004133 GCST PMID:28067908 2017-01-09 Ulcerative colitis gastrointestinal disease Gastrointestinal Disease
rs11658786 3618 0.0006876 -0.0281 0.972291132826346 659316 GCST006867 GCST PMID:30054458 2018-07-27 Type 2 diabetes pancreas disease Pancreas Disease
rs11658786 3618 5e-07 -0.05761 0.944018042690208 244792 FINNGEN_R6_J10_ASTHMACOPDKELA FINNGEN NA 2022-01-24 Asthma/COPD (KELA code 203) respiratory or thoracic disease Respiratory Or Thoracic Disease
rs11658786 3618 0.0015 -0.03688 0.963791783424041 255750 FINNGEN_R6_CHOLELITH_BROAD FINNGEN NA 2022-01-24 "Cholelithiasis, broad definition with cholecystitis" gastrointestinal disease Gastrointestinal Disease
rs11658786 3618 0.000416 0.06067 1.06254821541399 147061 FINNGEN_R6_O15_HYPTENSPREG FINNGEN NA 2022-01-24 Pregnancy hypertension pregnancy or perinatal disease Pregnancy Or Perinatal Disease
rs11658786 3618 0.000416 -0.06873 0.933578712304643 259334 FINNGEN_R6_ALLERG_RHINITIS FINNGEN NA 2022-01-24 Allergic rhinitis respiratory or thoracic disease Respiratory Or Thoracic Disease
rs11658786 3618 0.000677 0.07615 1.07912443068234 141565 FINNGEN_R6_O15_GESTAT_HYPERT FINNGEN NA 2022-01-24 Gestational [pregnancy-induced] hypertension pregnancy or perinatal disease Pregnancy Or Perinatal Disease
rs11658786 3618 0.00324 0.063 1.06502683923131 221456 FINNGEN_R6_K11_FISSANAL FINNGEN NA 2022-01-24 Fissure and fistula of anal and rectal regions gastrointestinal disease Gastrointestinal Disease
rs11658786 3618 0.00315 -0.07054 0.931890463161752 245732 FINNGEN_R6_GOUT FINNGEN NA 2022-01-24 "Gout, FINNGEN" musculoskeletal or connective tissue disease Musculoskeletal Or Connective Tissue Disease
rs11658786 3618 6.4e-05 -0.00124084 0.998759929523635 484598 GCST90038617 GCST PMID:33959723 2021-04-08 Emphysema or chronic bronchitis respiratory or thoracic disease Respiratory Or Thoracic Disease
rs11658786 3618 0.000901502 0.105360515657826 1.11111111111111 14267 GCST003155 GCST PMID:26502338 2015-10-26 Systemic lupus erythematosus urinary system disease Urinary System Disease
rs11658786 3618 0.000901502 0.105360515657826 1.11111111111111 14267 GCST003156 GCST PMID:26502338 2015-10-26 Systemic lupus erythematosus urinary system disease Urinary System Disease
rs11658786 3618 5.682e-07 -0.0981 0.906558243396639 34950 GCST003724 GCST PMID:27329760 2016-06-21 Bipolar disorder nervous system disease Nervous System Disease
rs11658786 3618 0.004 -0.0091 0.990941279690043 43363 GCST90016623 GCST PMID:33686288 2021-03-08 Schizophrenia vs obsessive compulsive disorder (ordinary least squares (OLS)) nervous system disease Nervous System Disease
rs11658786 3618 1.029e-08 -0.0348 0.965798556654214 360838 GCST005038 GCST PMID:29083406 2017-10-30 Allergic disease (asthma, hay fever or eczema) immune system disease Immune System Disease
rs11658786 3618 4.0954014921231e-22 -0.0668352779409526 0.935349261304141 408422 GCST90014325 GCST PMID:34103634 2021-06-08 Asthma respiratory or thoracic disease Respiratory Or Thoracic Disease
rs11658786 3618 0.000892 -0.03509 0.965518515680688 260405 FINNGEN_R6_K11_GALLBILPANC FINNGEN NA 2022-01-24 "Disorders of gallbladder, biliary tract and pancreas" pancreas disease Pancreas Disease
rs11658786 3618 7.46e-05 0.04129 1.0421542864702 260405 FINNGEN_R6_ILD_ENDPOINTS FINNGEN NA 2022-01-24 Interstitial lung disease endpoints respiratory or thoracic disease Respiratory Or Thoracic Disease
rs11658786 3618 0.00154 -0.02244 0.977809904027555 260405 FINNGEN_R6_COPD_ASTHMA_INFECTIONS FINNGEN NA 2022-01-24 COPD/asthma related infections infectious disease Infectious Disease
rs11658786 3618 0.00162 -0.03722 0.963464149918529 254733 FINNGEN_R6_K11_CHOLELITH FINNGEN NA 2022-01-24 Cholelithiasis gastrointestinal disease Gastrointestinal Disease
rs11658786 3618 0.000242 0.08216 1.0856294966537 86744 FINNGEN_R6_N14_DYSPLACERVUT FINNGEN NA 2022-01-24 Dysplasia of cervi uteri reproductive system or breast disease Reproductive System Or Breast Disease
rs11658786 3618 2.06e-05 -0.09067 0.913319056463146 159183 FINNGEN_R6_ALLERG_ASTHMA_EXMORE FINNGEN NA 2022-01-24 Allergic asthma (mode) (more control exclusions) respiratory or thoracic disease Respiratory Or Thoracic Disease
rs11658786 3618 0.000416 0.06067 1.06254821541399 147061 FINNGEN_R6_I9_HYPTENSPREG FINNGEN NA 2022-01-24 "Hypertension complicating pregnancy, childbirth, and the puerperium" pregnancy or perinatal disease Pregnancy Or Perinatal Disease
rs11658786 3618 0.00042 0.0807 1.0840456340896 254752 FINNGEN_R6_K11_KELAIBD FINNGEN NA 2022-01-24 IBD patients in KELA-register gastrointestinal disease Gastrointestinal Disease
rs11658786 3618 0.000201 -0.09834 0.906340695525013 258749 FINNGEN_R6_POLLENALLERG FINNGEN NA 2022-01-24 Pollen allergy respiratory or thoracic disease Respiratory Or Thoracic Disease
rs11658786 3618 0.000114 0.07369 1.07647304712174 260405 FINNGEN_R6_K11_IBD FINNGEN NA 2022-01-24 Inflammatory bowel disease gastrointestinal disease Gastrointestinal Disease
rs11658786 3618 0.00348 -0.11255 0.893552668358138 257666 FINNGEN_R6_F5_OTHERSUB FINNGEN NA 2022-01-24 Mental and behavioural disorders due to multiple drug use and use of multiple drugs and use of other psycoactive substances nervous system disease Nervous System Disease
rs11658786 3618 3.94e-05 0.1301 1.13894227185729 252173 FINNGEN_R6_MUCOPROCT FINNGEN NA 2022-01-24 Mucosal proctocolitis gastrointestinal disease Gastrointestinal Disease
rs11658786 3618 0.00258 0.32215 1.38009177419812 256852 FINNGEN_R6_D3_IMMUDEFANTIBODYNAS FINNGEN NA 2022-01-24 Other and unspecified immunodeficiencies with predominantly antibody defects immune system disease Immune System Disease
rs11658786 3618 2.511e-06 -0.0329 0.967635318282845 1030836 GCST006414 GCST PMID:30061737 2018-07-30 Atrial fibrillation cardiovascular disease Cardiovascular Disease
rs11658786 3618 0.00041 -0.0403187305278246 0.96048325502496 471717 GCST011364 GCST PMID:33532862 2021-02-03 Myocardial infarction cardiovascular disease Cardiovascular Disease
rs11658786 3618 0.00011 -0.00181107 0.998190568997677 484598 GCST90038633 GCST PMID:33959723 2021-04-08 Diabetes pancreas disease Pancreas Disease
rs11658786 3618 0.003 -0.000546746 0.999453403438358 484598 GCST90038668 GCST PMID:33959723 2021-04-08 Bronchitis respiratory or thoracic disease Respiratory Or Thoracic Disease
rs11658786 3618 1.387e-06 0.0636 1.06566604707802 59957 GCST004131 GCST PMID:28067908 2017-01-09 Inflammatory bowel disease gastrointestinal disease Gastrointestinal Disease
rs11658786 3618 0.00038 -0.0094 0.990644041894035 93491 GCST90016622 GCST PMID:33686288 2021-03-08 Schizophrenia vs major depressive disorder (ordinary least squares (OLS)) nervous system disease Nervous System Disease
rs11658786 3618 3.41073401765e-08 0.0589033 1.06067266873382 34652 GCST003043 GCST PMID:26192919 2015-07-20 Inflammatory bowel disease [EA] gastrointestinal disease Gastrointestinal Disease
rs11658786 3618 1.24480215255e-07 0.0712354 1.07383397663653 27432 GCST003045 GCST PMID:26192919 2015-07-20 Ulcerative colitis [EA] gastrointestinal disease Gastrointestinal Disease
rs11658786 3618 0.00366 -0.03036 0.970096236033756 203162 FINNGEN_R6_CARDIAC_ARRHYTM FINNGEN NA 2022-01-24 Cardiac arrhytmias cardiovascular disease Cardiovascular Disease
rs11658786 3618 1.02e-05 0.06254 1.06453703954782 260405 FINNGEN_R6_RX_CROHN_2NDLINE FINNGEN NA 2022-01-24 Second line medication for Crohns disease gastrointestinal disease Gastrointestinal Disease
rs11658786 3618 2.88e-05 0.12539 1.13359046715067 252473 FINNGEN_R6_K11_UC_NOCD FINNGEN NA 2022-01-24 "Ulcerative colitis (strict definition, all Crohn cases excluded)" gastrointestinal disease Gastrointestinal Disease
rs11658786 3618 0.000215 0.14801 1.15952449154991 251199 FINNGEN_R6_ULCERRECT FINNGEN NA 2022-01-24 Ulcerative rectosigmoiditis gastrointestinal disease Gastrointestinal Disease
rs11658786 3618 0.00032 -0.0236 0.976676302155084 260405 FINNGEN_R6_J10_RESPIRATORY FINNGEN NA 2022-01-24 Diseases of the respiratory system respiratory or thoracic disease Respiratory Or Thoracic Disease
rs11658786 3618 1.38e-05 -0.03708 0.963599044341907 260405 FINNGEN_R6_J10_UPPERINFEC FINNGEN NA 2022-01-24 Acute upper respiratory infections infectious disease Infectious Disease
rs11658786 3618 3.75e-06 -0.06516 0.936917544577087 230312 FINNGEN_R6_J10_SINUSITIS FINNGEN NA 2022-01-24 Acute sinusitis respiratory or thoracic disease Respiratory Or Thoracic Disease
rs11658786 3618 4.01e-05 0.08976 1.09391171338682 255054 FINNGEN_R6_K11_ULCER FINNGEN NA 2022-01-24 Ulcerative colitis gastrointestinal disease Gastrointestinal Disease
rs11658786 3618 0.000252 0.10369 1.10925653208535 259788 FINNGEN_R6_K11_UC_STRICT2 FINNGEN NA 2022-01-24 "Ulcerative colitis (strict definition, require KELA, min 2 HDR)" gastrointestinal disease Gastrointestinal Disease
rs11658786 3618 0.000208 0.1341 1.14350716464377 175268 FINNGEN_R6_M13_REACTARTH FINNGEN NA 2022-01-24 Reactive arthropathies musculoskeletal or connective tissue disease Musculoskeletal Or Connective Tissue Disease
rs11658786 3618 7.32e-05 0.10323 1.10874639142194 260405 FINNGEN_R6_K11_KELAUC FINNGEN NA 2022-01-24 "UC patients in KELA-register ( KELA 208 prior to 1994, or ICD K51)" gastrointestinal disease Gastrointestinal Disease
rs11658786 3618 0.00473 -0.1258 0.881791187386245 247826 FINNGEN_R6_L12_LICHENSCLERATROPH FINNGEN NA 2022-01-24 Lichen sclerosus et atrophicus integumentary system disease Integumentary System Disease
rs11658786 3618 7e-04 0.15114 1.16315948901185 260210 FINNGEN_R6_REAC_ARTHRO_NOS FINNGEN NA 2022-01-24 Other/unspecified reactive arthropathies musculoskeletal or connective tissue disease Musculoskeletal Or Connective Tissue Disease
rs11658786 3618 0.00361 -0.16188 0.850543263608199 256696 FINNGEN_R6_F5_OPIOIDS FINNGEN NA 2022-01-24 Mental and behavioural disorders due to opioids nervous system disease Nervous System Disease
rs11658786 3618 0.0039 -0.000547209 0.999452940691539 484598 GCST90038631 GCST PMID:33959723 2021-04-08 Kidney stone, ureter stone or bladder stone urinary system disease Urinary System Disease
rs11658786 3618 0.0027 -0.0221916 0.978052822176901 547261 GCST005195 GCST PMID:29212778 2017-12-06 Coronary artery disease cardiovascular disease Cardiovascular Disease
rs11658786 3618 0.00288 0.07151 1.07412889193653 140674 FINNGEN_R6_O15_PREECLAMPS FINNGEN NA 2022-01-24 Pre-eclampsia pregnancy or perinatal disease Pregnancy Or Perinatal Disease
rs11658786 3618 0.000714 0.1016 1.10694060691811 252434 FINNGEN_R6_ULCERNAS FINNGEN NA 2022-01-24 "Ulcerative colitis, NAS" gastrointestinal disease Gastrointestinal Disease
rs11658786 3618 0.000694 -0.0267609000229612 0.973594 639221 GCST011365 GCST PMID:33532862 2021-02-03 Myocardial infarction cardiovascular disease Cardiovascular Disease
rs11658786 3618 0.0001044 0.066 1.06822671716599 40266 GCST004132 GCST PMID:28067908 2017-01-09 Crohn's disease gastrointestinal disease Gastrointestinal Disease
rs11658786 3618 0.0004402 -0.021 0.97921896456946 296525 GCST005194 GCST PMID:29212778 2017-12-06 Coronary artery disease cardiovascular disease Cardiovascular Disease
rs72836561 3618 0.000105 -0.08527 0.918264319561429 260405 FINNGEN_R6_RHEUMA_ENDPOINTS FINNGEN NA 2022-01-24 Finngen Rheumatological endpoints musculoskeletal or connective tissue disease Musculoskeletal Or Connective Tissue Disease
rs72836561 3618 0.004292 0.1558 1.16859246122422 45975 GCST004133 GCST PMID:28067908 2017-01-09 Ulcerative colitis gastrointestinal disease Gastrointestinal Disease
rs72836561 3618 0.000285 0.18724 1.20591667032318 199229 FINNGEN_R6_DM_PERIPHATHERO FINNGEN NA 2022-01-24 Peripheral atherosclerosis cardiovascular disease Cardiovascular Disease
rs72836561 3618 0.000308 -0.12 0.886920436717157 192589 FINNGEN_R6_M13_POLYARTHROPATHIES FINNGEN NA 2022-01-24 Polyarthropathies musculoskeletal or connective tissue disease Musculoskeletal Or Connective Tissue Disease
rs72836561 3618 0.000933 0.15974 1.17320579782658 147944 FINNGEN_R6_FG_DOAAC FINNGEN NA 2022-01-24 "Diseases of arteries, arterioles and capillaries (FINNGEN)" cardiovascular disease Cardiovascular Disease
rs72836561 3618 0.00431 0.17961 1.19675053938674 255745 FINNGEN_R6_COPD_EARLY FINNGEN NA 2022-01-24 Early onset COPD respiratory or thoracic disease Respiratory Or Thoracic Disease
rs72836561 3618 0.00266 -0.34355 0.709248017856955 260405 FINNGEN_R6_K11_PERIODON_CHRON_COMPL FINNGEN NA 2022-01-24 "Chronic periodontitis, complicated" gastrointestinal disease Gastrointestinal Disease
rs72836561 3618 0.000642 0.53668 1.71031916620207 232113 FINNGEN_R6_E4_HYPERLIPMIX FINNGEN NA 2022-01-24 Mixed hyperlipidaemia endocrine system disease Endocrine System Disease
rs72836561 3618 0.00298 -0.94595 0.388310500645525 194467 FINNGEN_R6_M13_PERONEALTEND FINNGEN NA 2022-01-24 Peroneal tendinitis musculoskeletal or connective tissue disease Musculoskeletal Or Connective Tissue Disease
rs72836561 3618 0.00224 0.1298 1.13860064042301 59957 GCST004131 GCST PMID:28067908 2017-01-09 Inflammatory bowel disease gastrointestinal disease Gastrointestinal Disease
rs72836561 3618 3.28e-05 0.14955 1.16131153493713 260405 FINNGEN_R6_I9_DOAAC FINNGEN NA 2022-01-24 "Diseases of arteries, arterioles and capillaries" cardiovascular disease Cardiovascular Disease
rs72836561 3618 9.67e-07 0.24168 1.2733866438858 253298 FINNGEN_R6_I9_ATHSCLE FINNGEN NA 2022-01-24 "Atherosclerosis, excluding cerebral, coronary and PAD" cardiovascular disease Cardiovascular Disease
rs72836561 3618 0.00354 -0.23948 0.787037013924832 200181 FINNGEN_R6_M13_BURSOPATHY FINNGEN NA 2022-01-24 Other bursopathies musculoskeletal or connective tissue disease Musculoskeletal Or Connective Tissue Disease
rs72836561 3618 0.0046 0.00221779 1.00222025111532 484598 GCST90038628 GCST PMID:33959723 2021-04-08 Gallbladder disease gastrointestinal disease Gastrointestinal Disease
rs72836561 3618 4.05e-06 0.21695 1.24228198648556 253928 FINNGEN_R6_I9_PAD FINNGEN NA 2022-01-24 Peripheral artery disease cardiovascular disease Cardiovascular Disease
rs72836561 3618 0.00469 -0.19577 0.822201319236053 228609 FINNGEN_R6_K11_GULC FINNGEN NA 2022-01-24 Gastric ulcer gastrointestinal disease Gastrointestinal Disease
rs72836561 3618 0.00262 -0.41683 0.659132963023903 254254 FINNGEN_R6_M13_HYPERMOBILITY FINNGEN NA 2022-01-24 Hypermobility syndrome musculoskeletal or connective tissue disease Musculoskeletal Or Connective Tissue Disease
rs72836561 3618 0.001093 -0.1464 0.863812109226768 105248 GCST010723 GCST PMID:32843070 2020-08-26 Early age-related macular degeneration disease of visual system Disease Of Visual System
rs72836561 3618 0.000667 -0.24099 0.785849484843902 260405 FINNGEN_R6_D3_COAGDEF_PURPUR_HAEMORRHAGIC FINNGEN NA 2022-01-24 "Coagulation defects, purpura and other haemorrhagic conditions" hematologic disease Hematologic Disease
rs72836561 3618 0.00266 0.61313 1.8462009737343 204796 FINNGEN_R6_R18_LACK_EXPEC_NORMAL_PHYSIO_DEVELOPMENT FINNGEN NA 2022-01-24 Lack of expected normal physiological development nervous system disease Nervous System Disease
rs72836561 3618 0.002164 0.0568 1.05844410040513 296525 GCST005194 GCST PMID:29212778 2017-12-06 Coronary artery disease cardiovascular disease Cardiovascular Disease
rs2696546 3618 8.6e-08 -0.093793 0.91047121027625 520580 GCST90014023 GCST PMID:34012112 2021-05-19 Type 1 diabetes pancreas disease Pancreas Disease
rs2696546 3618 0.00479 0.13277 1.14198731104147 126431 FINNGEN_R6_O15_MAT_CARE_MALPRESENT FINNGEN NA 2022-01-24 Maternal care for known or suspected malpresentation of fetus pregnancy or perinatal disease Pregnancy Or Perinatal Disease
rs2696546 3618 0.00181 -0.21994 0.802566950534919 257406 FINNGEN_R6_F5_SEDAHYP FINNGEN NA 2022-01-24 Mental and behavioural disorders due to sedatives or hypnotics nervous system disease Nervous System Disease
rs2696546 3618 2.49122826802e-05 0.0528965396442 1.05432055909624 127265 GCST009722 GCST PMID:31959993 2020-01-20 Glaucoma (multi-trait analysis) disease of visual system Disease Of Visual System
rs2696546 3618 2.72e-05 -0.11032 0.895547514235049 1887658 GCST011081 GCST PMID:32404885 2020-05-13 COVID-19 (hospitalized vs population) RELEASE 5 infectious disease Infectious Disease
rs2696546 3618 3.06e-05 0.07495 1.07783025802442 260405 FINNGEN_R6_E4_HYTHY_AI_STRICT_PURCH FINNGEN NA 2022-01-24 "Hypothyroidism, strict autoimmune, 3 medication purchases required" endocrine system disease Endocrine System Disease
rs2696546 3618 1.13e-05 0.08454 1.08821637201632 235230 FINNGEN_R6_E4_HYTHY_AI_STRICT FINNGEN NA 2022-01-24 "Hypothyroidism, strict autoimmune" endocrine system disease Endocrine System Disease
rs2696546 3618 0.000255 0.08253 1.08603125388796 147061 FINNGEN_R6_O15_PREG_OTHER_MAT_DISORD FINNGEN NA 2022-01-24 Other maternal disorders predominantly related to pregnancy pregnancy or perinatal disease Pregnancy Or Perinatal Disease
rs2696546 3618 0.00411 0.21572 1.24075491898122 147061 FINNGEN_R6_O15_ICP FINNGEN NA 2022-01-24 Intrahepatic Cholestasis of Pregnancy (ICP) gastrointestinal disease Gastrointestinal Disease
rs2696546 3618 0.0001734 0.0494 1.05064052290916 1030836 GCST006414 GCST PMID:30061737 2018-07-30 Atrial fibrillation cardiovascular disease Cardiovascular Disease
rs2696546 3618 0.00104 0.89862 2.45621119982067 251081 FINNGEN_R6_E4_ADREACT FINNGEN NA 2022-01-24 Other adrenocortical overactivity endocrine system disease Endocrine System Disease
rs2696546 3618 0.004327 -0.0622 0.939694929010135 36052 GCST004692 GCST PMID:27455348 2016-07-25 Amyotrophic lateral sclerosis nervous system disease Nervous System Disease
rs2696546 3618 0.0045 0.0979 1.10285249434463 198048 GCST006909 GCST PMID:29531354 2018-03-12 Ischemic stroke (small-vessel) cardiovascular disease Cardiovascular Disease
rs2696546 3618 0.000143 0.0682 1.0705794029492 254846 FINNGEN_R6_E4_HYTHYNAS FINNGEN NA 2022-01-24 "Hypothyroidism,  other/unspecified" endocrine system disease Endocrine System Disease
rs2696546 3618 0.00329 0.03488 1.03549544189073 260405 FINNGEN_R6_M13_MUSCULOSKELETAL FINNGEN NA 2022-01-24 Diseases of the musculoskeletal system and connective tissue musculoskeletal or connective tissue disease Musculoskeletal Or Connective Tissue Disease
rs2696546 3618 0.00391 -0.0699 0.932487063950063 260405 FINNGEN_R6_F5_SUBSTANCE FINNGEN NA 2022-01-24 Mental and behavioural disorders due to psychoctive substance use nervous system disease Nervous System Disease
rs2696546 3618 0.00408 0.07901 1.08221514416765 209643 FINNGEN_R6_J10_CHRONSINUSITIS FINNGEN NA 2022-01-24 Chronic sinusitis respiratory or thoracic disease Respiratory Or Thoracic Disease
rs2696546 3618 0.00236 -0.15173 0.859220238889865 260405 FINNGEN_R6_J10_INTERSTITIUM FINNGEN NA 2022-01-24 Other respiratory diseases principally affecting the interstitium respiratory or thoracic disease Respiratory Or Thoracic Disease
rs2696546 3618 0.000169 -0.21117 0.809636416990479 259806 FINNGEN_R6_J10_OTHERINSTPULM FINNGEN NA 2022-01-24 Other insterstitial pulmonary diseases respiratory or thoracic disease Respiratory Or Thoracic Disease
rs2696546 3618 0.00107 0.07476 1.077625489729 98381 FINNGEN_R6_HYPOTHYROIDISM FINNGEN NA 2022-01-24 Hypothyroidism (congenital or acquired) endocrine system disease Endocrine System Disease
rs2696546 3618 0.000709 -0.19006 0.826909517883822 259835 FINNGEN_R6_I9_HYPOTE FINNGEN NA 2022-01-24 Hypotension cardiovascular disease Cardiovascular Disease
rs2696546 3618 0.000158 1.07779 2.93817899501788 214406 FINNGEN_R6_DM_RET_ART_OCCLU_MAIN FINNGEN NA 2022-01-24 Retinal artery occlusion (main artery) disease of visual system Disease Of Visual System
rs2696546 3618 0.00438 0.82429 2.28026120499787 260405 FINNGEN_R6_DRUGADVERS_HEADA_NOT_ELSEW_CLASSIFIED FINNGEN NA 2022-01-24 "Drug-induced headache, not elsewhere classified" nervous system disease Nervous System Disease
rs2696546 3618 2.2e-05 0.0011031 1.00110370863858 484598 GCST90038648 GCST PMID:33959723 2021-04-08 Glaucoma disease of visual system Disease Of Visual System
rs2696546 3618 0.000718 0.07745 1.08052820469764 98164 FINNGEN_R6_HYPOTHY_PURCHASE FINNGEN NA 2022-01-24 Hypothyroidism and >3 levothyroxin purchases endocrine system disease Endocrine System Disease
rs2696546 3618 0.00372 0.04818 1.04935952304001 260405 FINNGEN_R6_E4_THYROID FINNGEN NA 2022-01-24 Disorders of the thyroid gland endocrine system disease Endocrine System Disease
rs2696546 3618 0.00484 0.09891 1.10396693806326 259928 FINNGEN_R6_N14_CALCUKIDUR FINNGEN NA 2022-01-24 Calculus of kidney and ureter urinary system disease Urinary System Disease
rs2696546 3618 0.00165 0.13327 1.1425584474692 134385 FINNGEN_R6_O15_PREG_MATERN_CARE FINNGEN NA 2022-01-24 Maternal care for other conditions predominantly related to pregnancy pregnancy or perinatal disease Pregnancy Or Perinatal Disease
rs2696546 3618 0.000188 -0.21022 0.810405937050774 235391 FINNGEN_R6_ILD FINNGEN NA 2022-01-24 Interstitial lung disease respiratory or thoracic disease Respiratory Or Thoracic Disease
rs2696546 3618 0.0003427 -0.15189 0.859082774649075 16645 GCST011080 GCST PMID:32404885 2020-05-13 COVID-19 (hospitalized vs not hospitalized) RELEASE 5 infectious disease Infectious Disease
rs2696546 3618 0.00261 0.06208 1.06404746512038 250959 FINNGEN_R6_N14_URETHRAOTH FINNGEN NA 2022-01-24 Other disorders of urethra and urinary system urinary system disease Urinary System Disease
rs2696546 3618 0.00172 0.11328 1.11994547378348 255723 FINNGEN_R6_H7_GLAUCSUSP FINNGEN NA 2022-01-24 Glaucoma suspect disease of visual system Disease Of Visual System
rs2696546 3618 0.00258 0.19754 1.21840180006693 147061 FINNGEN_R6_O15_ICP_WIDE FINNGEN NA 2022-01-24 "Intrahepatic Cholestasis of Pregnancy (ICP) , incl. ICD-8" gastrointestinal disease Gastrointestinal Disease
rs2696546 3618 0.002175 0.0299 1.03035149365222 417596 GCST007092 GCST PMID:30664745 2019-01-21 Osteoarthritis of the hip or knee musculoskeletal or connective tissue disease Musculoskeletal Or Connective Tissue Disease
rs2696546 3618 3.4e-05 -0.00104806 0.998952489023062 484598 GCST90038709 GCST PMID:33959723 2021-04-08 Bacterial infection infectious disease Infectious Disease
rs2696546 3618 0.00038 0.000784675 1.00078498293797 484598 GCST90038631 GCST PMID:33959723 2021-04-08 Kidney stone, ureter stone or bladder stone urinary system disease Urinary System Disease
rs2696546 3618 0.001085 -0.0759 0.926908892814274 54162 GCST002245 GCST PMID:24162737 2013-10-27 Alzheimer's disease (late onset) nervous system disease Nervous System Disease
rs2696546 3618 0.000884 -0.11946 0.887399503089264 260405 FINNGEN_R6_G6_XTRAPYR FINNGEN NA 2022-01-24 Extrapyramidal and movement disorders nervous system disease Nervous System Disease
rs2696546 3618 0.000813 -0.19837 0.820066372439561 138085 FINNGEN_R6_FG_OTH FINNGEN NA 2022-01-24 Other CVD (FINNGEN) cardiovascular disease Cardiovascular Disease
rs2696546 3618 1.114e-09 0.0932 1.09768124956583 393873 GCST007091 GCST PMID:30664745 2019-01-21 Osteoarthritis (hip) musculoskeletal or connective tissue disease Musculoskeletal Or Connective Tissue Disease
rs2696546 3618 0.000718 0.07745 1.08052820469764 98164 FINNGEN_R6_HYPOTHY_LEVOTHY FINNGEN NA 2022-01-24 "Hypothyroidism, levothyroxin purchases" endocrine system disease Endocrine System Disease
rs2696546 3618 0.00139 -0.087 0.916677095633152 260405 FINNGEN_R6_F5_ORGANIC FINNGEN NA 2022-01-24 "Organic, including symptomatic, mental disorders" nervous system disease Nervous System Disease
rs2696546 3618 0.000968 0.09275 1.09718740412709 260405 FINNGEN_R6_H7_GLAUCOMA FINNGEN NA 2022-01-24 Glaucoma disease of visual system Disease Of Visual System
rs2696546 3618 0.000122 0.21196 1.23609844015201 243522 FINNGEN_R6_H7_RETINALDETACHBREAK FINNGEN NA 2022-01-24 Retinal detachment with retinal break disease of visual system Disease Of Visual System
rs2696546 3618 0.00455 -0.43341 0.648294636507396 251251 FINNGEN_R6_VD_SC FINNGEN NA 2022-01-24 Vascular dementia (subcortical) cardiovascular disease Cardiovascular Disease
rs2696546 3618 4.3e-05 -0.00140588 0.99859510778633 484598 GCST90038676 GCST PMID:33959723 2021-04-08 Infection infectious disease Infectious Disease
rs2696546 3618 0.00049 -0.000899151 0.999101253115131 484598 GCST90038682 GCST PMID:33959723 2021-04-08 Diverticular disease gastrointestinal disease Gastrointestinal Disease
rs2696546 3618 0.0042 0.000875498 1.00087588136024 484598 GCST90038611 GCST PMID:33959723 2021-04-08 Arrhythmia cardiovascular disease Cardiovascular Disease
rs12603290 3618 0.000821 0.09809 1.1030620562263 258019 FINNGEN_R6_AB1_CANDIDIASIS FINNGEN NA 2022-01-24 Candidiasis infectious disease Infectious Disease
rs12603290 3618 0.00048 0.00175829 1.00175983669824 484598 GCST90038621 GCST PMID:33959723 2021-04-08 Bowel problem gastrointestinal disease Gastrointestinal Disease
rs12603290 3618 3e-04 -0.0251858 0.975128716280284 547261 GCST005195 GCST PMID:29212778 2017-12-06 Coronary artery disease cardiovascular disease Cardiovascular Disease
rs12603290 3618 0.001632 0.059 1.06077524074016 54162 GCST002245 GCST PMID:24162737 2013-10-27 Alzheimer's disease (late onset) nervous system disease Nervous System Disease
rs12603290 3618 4.17e-05 0.0399 1.04070669831885 203871 FINNGEN_R6_FG_HYPERTENSION FINNGEN NA 2022-01-24 Hypertensive diseases (excluding secondary) cardiovascular disease Cardiovascular Disease
rs12603290 3618 0.00291 0.03355 1.03411914839107 260405 FINNGEN_R6_G6_SLEEPAPNO_INCLAVO FINNGEN NA 2022-01-24 "Sleep apnoea, including avohilmo" respiratory or thoracic disease Respiratory Or Thoracic Disease
rs12603290 3618 0.00245 0.02293 1.02319491339639 260405 FINNGEN_R6_G6_EPIPAROX FINNGEN NA 2022-01-24 Episodal and paroxysmal disorders nervous system disease Nervous System Disease
rs12603290 3618 0.00441 0.06438 1.06649759085466 90036 FINNGEN_R6_N14_PHIMOSIS FINNGEN NA 2022-01-24 "Redundant prepuce, phimosis and paraphimosis" reproductive system or breast disease Reproductive System Or Breast Disease
rs12603290 3618 1.39e-05 -0.19508 0.822768833916375 250980 FINNGEN_R6_H7_GLAUCOMA_NTG FINNGEN NA 2022-01-24 Normotensive glaucoma disease of visual system Disease Of Visual System
rs12603290 3618 0.0046 0.056 1.05759768373661 260405 FINNGEN_R6_GLOMER_NEPHRITIS FINNGEN NA 2022-01-24 Glomerulonephritis urinary system disease Urinary System Disease
rs12603290 3618 0.00162 0.1709 1.18637210587907 251677 FINNGEN_R6_E4_ADRENAL FINNGEN NA 2022-01-24 Other disorders of adrenal gland endocrine system disease Endocrine System Disease
rs12603290 3618 0.000288591375529359 0.034943173157 NA 472868 GCST90012877 GCST PMID:33589840 2021-02-15 Alzheimer's disease or family history of Alzheimer's disease nervous system disease Nervous System Disease
rs12603290 3618 0.0033 0.000561338 1.00056149557966 484598 GCST90038683 GCST PMID:33959723 2021-04-08 Inflammatory bowel disease gastrointestinal disease Gastrointestinal Disease
rs12603290 3618 0.00441 0.02405 1.0243415336869 260405 FINNGEN_R6_I9_HYPERTENSION FINNGEN NA 2022-01-24 Hypertensive diseases cardiovascular disease Cardiovascular Disease
rs12603290 3618 0.00207 0.01925 1.01943647588164 260405 FINNGEN_R6_N14_GENITOURINARY FINNGEN NA 2022-01-24 Genitourinary diseases urinary system disease Urinary System Disease
rs12603290 3618 0.00386 0.01889 1.01906954480188 260405 FINNGEN_R6_G6_NEURO FINNGEN NA 2022-01-24 Neurological diseases nervous system disease Nervous System Disease
rs12603290 3618 0.004 -0.00115512 0.998845546894301 484598 GCST90038640 GCST PMID:33959723 2021-04-08 Eye or eyelid problem disease of visual system Disease Of Visual System
rs12603290 3618 0.000302164226352 -0.0379848368266 0.962727538785132 127265 GCST009722 GCST PMID:31959993 2020-01-20 Glaucoma (multi-trait analysis) disease of visual system Disease Of Visual System
rs12603290 3618 0.00115 0.03474 1.03535048267625 257917 FINNGEN_R6_SLEEP FINNGEN NA 2022-01-24 Sleep disorders (combined) nervous system disease Nervous System Disease
rs12603290 3618 7.24e-05 0.02882 1.0292393147238 260405 FINNGEN_R6_FG_CVD FINNGEN NA 2022-01-24 Cardiovascular diseases (excluding rheumatic etc) cardiovascular disease Cardiovascular Disease
rs12603290 3618 0.00037 0.04485 1.04587096749696 98381 FINNGEN_R6_HYPOTHYROIDISM FINNGEN NA 2022-01-24 Hypothyroidism (congenital or acquired) endocrine system disease Endocrine System Disease
rs12603290 3618 0.0015 0.06243 1.06441994691369 230635 FINNGEN_R6_K11_GASTRODUOULC FINNGEN NA 2022-01-24 Gastroduodenal ulcer gastrointestinal disease Gastrointestinal Disease
rs12603290 3618 0.0027 -0.0322881199612415 0.968227576195819 471717 GCST011364 GCST PMID:33532862 2021-02-03 Myocardial infarction cardiovascular disease Cardiovascular Disease
rs12603290 3618 0.0031 -0.000610956 0.999389230595614 484598 GCST90038648 GCST PMID:33959723 2021-04-08 Glaucoma disease of visual system Disease Of Visual System
rs12603290 3618 0.000538 0.04369 1.04465846056464 98164 FINNGEN_R6_HYPOTHY_PURCHASE FINNGEN NA 2022-01-24 Hypothyroidism and >3 levothyroxin purchases endocrine system disease Endocrine System Disease
rs12603290 3618 0.0011 0.06493 1.06708432586696 74138 FINNGEN_R6_HYPOTHY_REIMB FINNGEN NA 2022-01-24 "Hypothyroidism, drug reimbursement" endocrine system disease Endocrine System Disease
rs12603290 3618 0.00034 0.00169474 1.00169617688343 484598 GCST90038635 GCST PMID:33959723 2021-04-08 Thyroid problem (not cancer) endocrine system disease Endocrine System Disease
rs12603290 3618 0.0019 -0.000623221 0.99937697316187 484598 GCST90038688 GCST PMID:33959723 2021-04-08 Other joint disorder musculoskeletal or connective tissue disease Musculoskeletal Or Connective Tissue Disease
rs12603290 3618 0.00137 0.02223 1.02247892758129 260405 FINNGEN_R6_L12_SKIN FINNGEN NA 2022-01-24 Diseases of the skin and subcutaneous tissue integumentary system disease Integumentary System Disease
rs12603290 3618 0.00142 0.03652 1.03719504771127 165842 FINNGEN_R6_FG_DISVEINLYMPH FINNGEN NA 2022-01-24 "Diseases of veins, lymphatic vessels and lymph nodes, not elsewhere classified (FINNGEN)" cardiovascular disease Cardiovascular Disease
rs12603290 3618 9.5e-05 0.02792 1.02831341605745 260405 FINNGEN_R6_I9_CVD FINNGEN NA 2022-01-24 Cardiovascular diseases cardiovascular disease Cardiovascular Disease
rs12603290 3618 0.00204 0.07484 1.07771170321667 228609 FINNGEN_R6_K11_GULC FINNGEN NA 2022-01-24 Gastric ulcer gastrointestinal disease Gastrointestinal Disease
rs12603290 3618 3.7e-05 0.00181153 1.00181317181172 484598 GCST90038637 GCST PMID:33959723 2021-04-08 Hypothyroidism or myxedema endocrine system disease Endocrine System Disease
rs12603290 3618 1.8e-06 -0.0043177 0.995691607865636 484598 GCST90038595 GCST PMID:33959723 2021-04-08 Cardiovascular disease cardiovascular disease Cardiovascular Disease
rs12603290 3618 0.00015 0.000564134 1.00056429315351 484598 GCST90038684 GCST PMID:33959723 2021-04-08 Ulcerative colitis gastrointestinal disease Gastrointestinal Disease
rs12603290 3618 0.000538 0.04369 1.04465846056464 98164 FINNGEN_R6_HYPOTHY_LEVOTHY FINNGEN NA 2022-01-24 "Hypothyroidism, levothyroxin purchases" endocrine system disease Endocrine System Disease
rs12603290 3618 0.00257 0.03458 1.0351848398508 259404 FINNGEN_R6_G6_SLEEPAPNO FINNGEN NA 2022-01-24 Sleep apnoea respiratory or thoracic disease Respiratory Or Thoracic Disease
rs12603290 3618 0.00259 0.04301 1.04394833428176 152573 FINNGEN_R6_FG_CEREBVASC FINNGEN NA 2022-01-24 Cerebrovascular diseases (FINNGEN) cardiovascular disease Cardiovascular Disease
rs12603290 3618 0.004204 0.0394 1.04018647503635 80610 GCST005647 GCST PMID:29566793 2018-03-21 Amyotrophic lateral sclerosis nervous system disease Nervous System Disease
rs12603290 3618 0.004204 0.0394 1.04018647503635 80610 GCST005647 GCST PMID:29566793 2018-03-21 Amyotrophic lateral sclerosis nervous system disease Nervous System Disease
rs12603290 3618 0.004204 0.0394 1.04018647503635 80610 GCST005647 GCST PMID:29566793 2018-03-21 Amyotrophic lateral sclerosis nervous system disease Nervous System Disease
rs12603290 3618 0.004204 0.0394 1.04018647503635 80610 GCST005647 GCST PMID:29566793 2018-03-21 Amyotrophic lateral sclerosis nervous system disease Nervous System Disease
rs12603290 3618 0.0011 -0.00267125 0.997332314613584 484598 GCST90038604 GCST PMID:33959723 2021-04-08 Hypertension cardiovascular disease Cardiovascular Disease
rs12603290 3618 0.00054 0.000534583 1.00053472591496 484598 GCST90038644 GCST PMID:33959723 2021-04-08 Chronic or degenerative neurological problem nervous system disease Nervous System Disease
rs12603290 3618 0.0001311 -0.0219 0.978338063966079 296525 GCST005194 GCST PMID:29212778 2017-12-06 Coronary artery disease cardiovascular disease Cardiovascular Disease
rs8070060 3618 7.767e-05 0.0622 1.06417515847764 70127 GCST005413 GCST PMID:29358691 2018-01-22 Type 2 diabetes pancreas disease Pancreas Disease
rs8070060 3618 1.7e-06 0.00414587 1.00415447600805 484598 GCST90038595 GCST PMID:33959723 2021-04-08 Cardiovascular disease cardiovascular disease Cardiovascular Disease
rs8070060 3618 0.0015 -0.00203392 0.997968147013666 484598 GCST90038616 GCST PMID:33959723 2021-04-08 Asthma respiratory or thoracic disease Respiratory Or Thoracic Disease
rs8070060 3618 0.00098 0.00203055 1.00203261296273 484598 GCST90038599 GCST PMID:33959723 2021-04-08 Diabetes or endocrine disease pancreas disease Pancreas Disease
rs8070060 3618 0.0014 0.011 1.01106072244472 59774 GCST90016618 GCST PMID:33686288 2021-03-08 Schizophrenia vs ADHD (ordinary least squares (OLS)) nervous system disease Nervous System Disease
rs8070060 3618 0.004309 0.036 1.03665584649092 393873 GCST007091 GCST PMID:30664745 2019-01-21 Osteoarthritis (hip) musculoskeletal or connective tissue disease Musculoskeletal Or Connective Tissue Disease
rs8070060 3618 4.9e-07 0.00402289 1.00403099268373 484598 GCST90038604 GCST PMID:33959723 2021-04-08 Hypertension cardiovascular disease Cardiovascular Disease
rs8070060 3618 0.001 0.00143123 1.00143225469846 484598 GCST90038633 GCST PMID:33959723 2021-04-08 Diabetes pancreas disease Pancreas Disease
rs8070060 3618 0.000129 0.0287458505266029 1.029163 639221 GCST011365 GCST PMID:33532862 2021-02-03 Myocardial infarction cardiovascular disease Cardiovascular Disease
rs8070060 3618 0.0019 0.0093 1.00934337937177 59056 GCST90016620 GCST PMID:33686288 2021-03-08 Schizophrenia vs autism spectrum disorder (ordinary least squares (OLS)) nervous system disease Nervous System Disease
rs11656541 3618 0.00222 -0.27768 0.757539195274954 258364 FINNGEN_R6_F5_MOTOR FINNGEN NA 2022-01-24 Specific developmental disorder of motor function nervous system disease Nervous System Disease
rs11656541 3618 0.00222 -0.06237 0.939535194450026 257944 FINNGEN_R6_L12_PSORIASIS FINNGEN NA 2022-01-24 Psoriasis integumentary system disease Integumentary System Disease
rs11656541 3618 0.00251 -0.3173 0.728112288670771 232451 FINNGEN_R6_K11_EROSION FINNGEN NA 2022-01-24 Erosion of teeth gastrointestinal disease Gastrointestinal Disease
rs11656541 3618 0.00298 -0.17749 0.837369372987615 133447 FINNGEN_R6_N14_BARTHOOTHNAS FINNGEN NA 2022-01-24 Other and unspecified disease of Bartholin gland reproductive system or breast disease Reproductive System Or Breast Disease
rs11656541 3618 0.00196 -0.29798 0.742316185923031 198374 FINNGEN_R6_KRA_PSY_MOTOR_EXMORE FINNGEN NA 2022-01-24 Motor disorders (more control exclusions) nervous system disease Nervous System Disease
rs11656541 3618 0.00249 -0.08353 0.919863490352583 144361 FINNGEN_R6_O15_PUERP_SEPSIS FINNGEN NA 2022-01-24 Puerperal sepsis pregnancy or perinatal disease Pregnancy Or Perinatal Disease
rs11656541 3618 0.00414 -0.25862 0.772116371525142 260405 FINNGEN_R6_KRA_PSY_MOTOR FINNGEN NA 2022-01-24 Motor disorders nervous system disease Nervous System Disease
rs11656541 3618 0.0034 0.00105653 1.00105708832443 484598 GCST90038646 GCST PMID:33959723 2021-04-08 Migraine cardiovascular disease Cardiovascular Disease
rs11656541 3618 0.004571 -0.1046 0.900684724430866 1388342 GCST011075 GCST PMID:32404885 2020-05-13 COVID-19 (very severe respiratory confirmed vs population) RELEASE 5 infectious disease Infectious Disease
rs11656541 3618 0.0009903 0.0343 1.0348950286711 796661 GCST90027161 GCST PMID:34454985 2021-08-26 Atopic dermatitis integumentary system disease Integumentary System Disease
rs11656541 3618 0.0015 -0.05403 0.947403683964943 260405 FINNGEN_R6_L12_PAPULOSQUAMOUS FINNGEN NA 2022-01-24 Papulosquamous disorders integumentary system disease Integumentary System Disease
rs11656541 3618 0.00482 -0.07137 0.931117314978209 255831 FINNGEN_R6_L12_PSORI_VULG FINNGEN NA 2022-01-24 Psoriasis vulgaris integumentary system disease Integumentary System Disease
rs11656541 3618 0.00097 -0.2375 0.788596890981077 204796 FINNGEN_R6_R18_LACK_EXPEC_NORMAL_PHYSIO_DEVELOPMENT FINNGEN NA 2022-01-24 Lack of expected normal physiological development nervous system disease Nervous System Disease
rs13137 3618 0.000142 0.0467 1.04780761963771 259710 FINNGEN_R6_I9_HEARTFAIL_ALLCAUSE FINNGEN NA 2022-01-24 All-cause Heart Failure cardiovascular disease Cardiovascular Disease
rs13137 3618 0.000135 0.04664 1.04774475306654 260405 FINNGEN_R6_I9_HEARTFAIL_NS FINNGEN NA 2022-01-24 "Heart failure, not strict" cardiovascular disease Cardiovascular Disease
rs13137 3618 5.88e-05 0.0383 1.03904289899594 260405 FINNGEN_R6_RX_ANTIHYP FINNGEN NA 2022-01-24 Antihypertensive medication - note that there are other indications cardiovascular disease Cardiovascular Disease
rs13137 3618 0.00259 0.08948 1.09360546098441 85482 FINNGEN_R6_N14_ENDOMETRIOSIS_OVARY FINNGEN NA 2022-01-24 Endometriosis of ovary reproductive system or breast disease Reproductive System Or Breast Disease
rs13137 3618 0.000371 -0.25061 0.778325859460159 260206 FINNGEN_R6_J10_PYOTHORAX FINNGEN NA 2022-01-24 Pyothorax respiratory or thoracic disease Respiratory Or Thoracic Disease
rs13137 3618 0.001861 0.0273301069519558 1.027707 639221 GCST011365 GCST PMID:33532862 2021-02-03 Myocardial infarction cardiovascular disease Cardiovascular Disease
rs13137 3618 0.001451 0.008975 NA 357957 GCST006475 GCST PMID:29942085 2018-06-25 Depressed affect nervous system disease Nervous System Disease
rs13137 3618 0.000631 0.04159 1.04246697965778 249793 FINNGEN_R6_KELA_DIAB_INSUL_EXMORE FINNGEN NA 2022-01-24 "Diabetes, insuline treatment (Kela reimbursement) (more control exclusions)" pancreas disease Pancreas Disease
rs13137 3618 0.00332 0.03995 1.04075873495467 217321 FINNGEN_R6_M13_SPONDYLOPATHY FINNGEN NA 2022-01-24 Spondylopathies musculoskeletal or connective tissue disease Musculoskeletal Or Connective Tissue Disease
rs13137 3618 0.00231 0.0354 1.03603403954377 249334 FINNGEN_R6_DM_OTHER_WIDE FINNGEN NA 2022-01-24 "Other diabetes, wide definition" pancreas disease Pancreas Disease
rs13137 3618 0.00311 0.02947 1.0299085377523 147061 FINNGEN_R6_N14_FEMALEGENNONINF FINNGEN NA 2022-01-24 Noninflammatory disorders of female genital tract reproductive system or breast disease Reproductive System Or Breast Disease
rs13137 3618 0.00389 -0.30541 0.73682121575488 225085 FINNGEN_R6_H7_APHAKIA FINNGEN NA 2022-01-24 Aphakia disease of visual system Disease Of Visual System
rs13137 3618 0.00078 0.00130132 1.00130216708427 484598 GCST90038680 GCST PMID:33959723 2021-04-08 Eczema or dermatitis integumentary system disease Integumentary System Disease
rs13137 3618 0.00026 0.00182637 1.0018280388295 484598 GCST90038679 GCST PMID:33959723 2021-04-08 Dermatologic disease integumentary system disease Integumentary System Disease
rs13137 3618 1.05e-05 0.07087 1.07344166938036 154248 FINNGEN_R6_I9_HEARTFAIL_AND_ANTIHYPERT FINNGEN NA 2022-01-24 Heart failure and antihypertensive medication cardiovascular disease Cardiovascular Disease
rs13137 3618 0.000218 0.05847 1.06021317882213 147061 FINNGEN_R6_N14_FEMALEGENINF FINNGEN NA 2022-01-24 Inflammatory diseases of female pelvic organs reproductive system or breast disease Reproductive System Or Breast Disease
rs13137 3618 0.00157 0.06982 1.07231514715518 147061 FINNGEN_R6_GEST_DIABETES FINNGEN NA 2022-01-24 Gestational diabetes (for exclusion) pregnancy or perinatal disease Pregnancy Or Perinatal Disease
rs13137 3618 0.00118 0.08412 1.08775941710732 147061 FINNGEN_R6_N14_ENDOMETRIOSIS_ASRM_STAGE3_4 FINNGEN NA 2022-01-24 "Endomtriosis ASRM stages 3,4" reproductive system or breast disease Reproductive System Or Breast Disease
rs13137 3618 0.00485 0.12204 1.12979929284821 224432 FINNGEN_R6_I9_POSTAMI FINNGEN NA 2022-01-24 Status post-ami cardiovascular disease Cardiovascular Disease
rs13137 3618 0.000655 -0.20859 0.811727975897116 260405 FINNGEN_R6_J10_NECROTIC FINNGEN NA 2022-01-24 Suppurative and necrotic conditions of lower respiratory tract respiratory or thoracic disease Respiratory Or Thoracic Disease
rs13137 3618 0.00321 0.41784 1.51867766653548 197877 FINNGEN_R6_M13_CALCTENDINITIS FINNGEN NA 2022-01-24 Calcific tendinitis musculoskeletal or connective tissue disease Musculoskeletal Or Connective Tissue Disease
rs13137 3618 0.0006513 0.0511 1.05242813083432 59957 GCST004131 GCST PMID:28067908 2017-01-09 Inflammatory bowel disease gastrointestinal disease Gastrointestinal Disease
rs13137 3618 0.00255 0.03598 1.03663511358132 260405 FINNGEN_R6_ILD_ENDPOINTS FINNGEN NA 2022-01-24 Interstitial lung disease endpoints respiratory or thoracic disease Respiratory Or Thoracic Disease
rs13137 3618 1.07e-08 0.1092 1.11538540511625 80693 FINNGEN_R6_D3_ANAEMIA FINNGEN NA 2022-01-24 Anaemias hematologic disease Hematologic Disease
rs13137 3618 0.00161 0.08075 1.08409983772639 251486 FINNGEN_R6_R18_DISTU_SKIN_SENSA FINNGEN NA 2022-01-24 Disturbances of skin sensation nervous system disease Nervous System Disease
rs13137 3618 0.00369 0.18526 1.20353131759444 259535 FINNGEN_R6_H7_OPTNEURITIS FINNGEN NA 2022-01-24 Optic neuritis disease of visual system Disease Of Visual System
rs13137 3618 7.2e-05 0.00226075 1.00226330742215 484598 GCST90038602 GCST PMID:33959723 2021-04-08 Hematological or dermatological disease integumentary system disease Integumentary System Disease
rs13137 3618 0.000349 0.03943 1.04021768109869 260405 FINNGEN_R6_DIABETES_FG FINNGEN NA 2022-01-24 "Diabetes, varying definitions" pancreas disease Pancreas Disease
rs13137 3618 0.00372 0.05901 1.06078584854561 245732 FINNGEN_R6_I9_HEARTFAIL_AND_CHD FINNGEN NA 2022-01-24 Heart failure and coronary heart disease cardiovascular disease Cardiovascular Disease
rs13137 3618 0.000135 0.04664 1.04774475306654 260405 FINNGEN_R6_I9_HEARTFAIL_AND_OVERWEIGHT FINNGEN NA 2022-01-24 Heart failure and bmi 25plus cardiovascular disease Cardiovascular Disease
rs13137 3618 0.002947 0.0576 1.0592911944779 40266 GCST004132 GCST PMID:28067908 2017-01-09 Crohn's disease gastrointestinal disease Gastrointestinal Disease
rs13137 3618 0.000246 0.04074 1.04158125920959 260405 FINNGEN_R6_E4_DIABETES FINNGEN NA 2022-01-24 Diabetes mellitus pancreas disease Pancreas Disease
rs13137 3618 0.00273 0.054 1.05548460215508 236856 FINNGEN_R6_I9_MI_STRICT FINNGEN NA 2022-01-24 "Myocardial infarction, strict" cardiovascular disease Cardiovascular Disease
rs13137 3618 0.000619 0.17006 1.18537597174504 250942 FINNGEN_R6_CHRONNAS FINNGEN NA 2022-01-24 Chron's disease NAS gastrointestinal disease Gastrointestinal Disease
rs13137 3618 0.00149266 -0.09641525 0.908086854699583 15283 GCST003566 GCST PMID:27386562 2016-06-17 Multiple sclerosis immune system disease Immune System Disease
rs13137 3618 0.00436 0.03488 1.03549544189073 260405 FINNGEN_R6_I9_IHD FINNGEN NA 2022-01-24 "Ischaemic heart disease, wide definition" cardiovascular disease Cardiovascular Disease
rs13137 3618 0.000151 0.04643 1.04752474976955 260405 FINNGEN_R6_D3_BLOOD FINNGEN NA 2022-01-24 Diseases of the blood and blood-forming organs and certain disorders involving the immune mechanism immune system disease Immune System Disease
rs13137 3618 2.8e-05 0.08807 1.09206456387217 259644 FINNGEN_R6_D3_ANAEMIANAS FINNGEN NA 2022-01-24 Other and unspecified anaemias hematologic disease Hematologic Disease
rs13137 3618 5e-05 0.08471 1.08840138452518 259743 FINNGEN_R6_D3_OTHERANAEMIA FINNGEN NA 2022-01-24 Other anaemias hematologic disease Hematologic Disease
rs13137 3618 0.00118 0.1158 1.12277129541725 252237 FINNGEN_R6_K11_CROHN FINNGEN NA 2022-01-24 Crohn disease gastrointestinal disease Gastrointestinal Disease
rs144489030 3618 7.94e-05 0.05346 1.05491479433187 260360 FINNGEN_R6_I9_HYPTENS FINNGEN NA 2022-01-24 Hypertension cardiovascular disease Cardiovascular Disease
rs144489030 3618 0.00462 0.0659 1.06811989983523 206041 FINNGEN_R6_M13_SPONDYLOSIS FINNGEN NA 2022-01-24 Spondylosis musculoskeletal or connective tissue disease Musculoskeletal Or Connective Tissue Disease
rs144489030 3618 0.00213 -0.18231 0.833342964050612 246540 FINNGEN_R6_H8_EUSTSALP FINNGEN NA 2022-01-24 Eustachian salpingitis and obstruction disease of ear Disease Of Ear
rs144489030 3618 0.000418 0.3507 1.42006124362996 260405 FINNGEN_R6_H7_GLAUCOMA_OPER FINNGEN NA 2022-01-24 Glucoma-related operations disease of visual system Disease Of Visual System
rs144489030 3618 0.000563 0.06125 1.0631646721341 217321 FINNGEN_R6_M13_SPONDYLOPATHY FINNGEN NA 2022-01-24 Spondylopathies musculoskeletal or connective tissue disease Musculoskeletal Or Connective Tissue Disease
rs144489030 3618 0.000321 0.13147 1.14050369209838 177916 FINNGEN_R6_M13_GOUT FINNGEN NA 2022-01-24 Gout musculoskeletal or connective tissue disease Musculoskeletal Or Connective Tissue Disease
rs144489030 3618 0.00402 -0.13034 0.877796929222213 257194 FINNGEN_R6_G6_XTRAPYROTH FINNGEN NA 2022-01-24 Other extrapyramidal and movement disorders+ in other diseases nervous system disease Nervous System Disease
rs144489030 3618 0.0045 0.26173 1.29917571762641 251554 FINNGEN_R6_H7_PRESBYOPIA FINNGEN NA 2022-01-24 Presbyopia disease of visual system Disease Of Visual System
rs144489030 3618 0.00442 0.04543 1.04647774860762 260405 FINNGEN_R6_I9_CVD_HARD FINNGEN NA 2022-01-24 Hard cardiovascular diseases cardiovascular disease Cardiovascular Disease
rs144489030 3618 0.00265 -0.10367 0.90152275084647 196542 FINNGEN_R6_DM_KETOACIDOSIS FINNGEN NA 2022-01-24 Diabetic ketoacidosis pancreas disease Pancreas Disease
rs144489030 3618 0.0037 0.11035 1.11666883616354 260405 FINNGEN_R6_H7_GLAUCOMA_JOAG FINNGEN NA 2022-01-24 Juvenile Open Angle Glaucoma disease of visual system Disease Of Visual System
rs144489030 3618 0.000195 0.13389 1.14326705335176 245732 FINNGEN_R6_GOUT FINNGEN NA 2022-01-24 "Gout, FINNGEN" musculoskeletal or connective tissue disease Musculoskeletal Or Connective Tissue Disease
rs144489030 3618 0.00298 0.11331 1.11997907265167 254084 FINNGEN_R6_H7_GLAUCOMA_POAG FINNGEN NA 2022-01-24 "Primary open-angle glaucoma, strict" disease of visual system Disease Of Visual System
rs144489030 3618 7.83e-06 -0.29517 0.744405027853912 242646 FINNGEN_R6_H7_ENTROPION FINNGEN NA 2022-01-24 Entropion and trichiasis of eyelid disease of visual system Disease Of Visual System
rs144489030 3618 0.0027 0.18876 1.2077510574431 247962 FINNGEN_R6_L12_SKINSUBCUTISNAS FINNGEN NA 2022-01-24 Other and unspecified disorders of skin and subcutaneous tissue integumentary system disease Integumentary System Disease
rs144489030 3618 0.00478 0.21722 1.24261744790717 254254 FINNGEN_R6_M13_HYPERMOBILITY FINNGEN NA 2022-01-24 Hypermobility syndrome musculoskeletal or connective tissue disease Musculoskeletal Or Connective Tissue Disease
rs144489030 3618 0.00136 0.28761 1.33323724019383 241849 FINNGEN_R6_MACULAR_HOLE FINNGEN NA 2022-01-24 Macular hole disease of visual system Disease Of Visual System
rs144489030 3618 0.00073 0.00518477 1.00519823417948 484598 GCST90038595 GCST PMID:33959723 2021-04-08 Cardiovascular disease cardiovascular disease Cardiovascular Disease
rs144489030 3618 9.05e-05 0.05297 1.05439801270449 260405 FINNGEN_R6_I9_HYPERTENSION FINNGEN NA 2022-01-24 Hypertensive diseases cardiovascular disease Cardiovascular Disease
rs144489030 3618 0.000636 0.09703 1.10189342992806 248068 FINNGEN_R6_ST19_FRACT_SHOUL_UPPER_ARM FINNGEN NA 2022-01-24 Fracture of shoulder and upper arm musculoskeletal or connective tissue disease Musculoskeletal Or Connective Tissue Disease
rs144489030 3618 0.00226 -0.3755 0.68694572004842 251356 FINNGEN_R6_E4_ENDODISNAS FINNGEN NA 2022-01-24 "Endocrine disorders, other/unspecified" endocrine system disease Endocrine System Disease
rs144489030 3618 0.0014 0.00133916 1.00134005707515 484598 GCST90038687 GCST PMID:33959723 2021-04-08 Gout musculoskeletal or connective tissue disease Musculoskeletal Or Connective Tissue Disease
rs144489030 3618 0.0013 0.00453751 1.00454782008664 484598 GCST90038604 GCST PMID:33959723 2021-04-08 Hypertension cardiovascular disease Cardiovascular Disease
rs144489030 3618 0.00361 0.07171 1.07434373919892 260405 FINNGEN_R6_H7_GLAUCOMA FINNGEN NA 2022-01-24 Glaucoma disease of visual system Disease Of Visual System
rs9905274 3618 0.00384 0.10205 1.10743884228577 248051 FINNGEN_R6_DRY_AMD FINNGEN NA 2022-01-24 Dry age-related macular degeneration (includes geographic atrophy) disease of visual system Disease Of Visual System
rs9905274 3618 0.00422 0.18109 1.19852304151306 227135 FINNGEN_R6_K11_FEMHER FINNGEN NA 2022-01-24 Femoral hernia musculoskeletal or connective tissue disease Musculoskeletal Or Connective Tissue Disease
rs9905274 3618 0.00015 0.00118667 1.00118737437144 484598 GCST90038687 GCST PMID:33959723 2021-04-08 Gout musculoskeletal or connective tissue disease Musculoskeletal Or Connective Tissue Disease
rs9905274 3618 1.28e-08 0.07105 1.07363490627165 203871 FINNGEN_R6_FG_HYPERTENSION FINNGEN NA 2022-01-24 Hypertensive diseases (excluding secondary) cardiovascular disease Cardiovascular Disease
rs9905274 3618 1.67e-10 0.15499 1.1676462845839 260405 FINNGEN_R6_N14_UROLITHIASIS FINNGEN NA 2022-01-24 Urolithiasis urinary system disease Urinary System Disease
rs9905274 3618 0.00439471 -0.0844560990403187 0.919012 22347 GCST005813 GCST PMID:29559693 2018-03-20 Osteoarthritis of the knee (hospital diagnosed) musculoskeletal or connective tissue disease Musculoskeletal Or Connective Tissue Disease
rs9905274 3618 0.00297 -0.49178 0.611536889149914 258909 FINNGEN_R6_Q17_OTHER_CONGEN_MALFO_LIMBS FINNGEN NA 2022-01-24 Other congenital malformations of limb(s) genetic, familial or congenital disease Genetic, Familial Or Congenital Disease
rs9905274 3618 0.00103 0.0236 1.02388068369577 296525 GCST005194 GCST PMID:29212778 2017-12-06 Coronary artery disease cardiovascular disease Cardiovascular Disease
rs9905274 3618 0.0037 0.0855 1.08926156134407 177916 FINNGEN_R6_M13_GOUT FINNGEN NA 2022-01-24 Gout musculoskeletal or connective tissue disease Musculoskeletal Or Connective Tissue Disease
rs9905274 3618 0.00436 -0.14808 0.862362123212556 260405 FINNGEN_R6_K11_PERIODON_CHRON_COMPL FINNGEN NA 2022-01-24 "Chronic periodontitis, complicated" gastrointestinal disease Gastrointestinal Disease
rs9905274 3618 0.000369 0.29631 1.34488700718914 251473 FINNGEN_R6_VD_U FINNGEN NA 2022-01-24 Vascular dementia (undefined) cardiovascular disease Cardiovascular Disease
rs9905274 3618 0.00388 0.24916 1.28294728821508 226735 FINNGEN_R6_FEMHER_UNILATERAL FINNGEN NA 2022-01-24 "Femoral hernia, unilateral" musculoskeletal or connective tissue disease Musculoskeletal Or Connective Tissue Disease
rs9905274 3618 0.002 0.05168 1.05303871620285 154248 FINNGEN_R6_I9_HEARTFAIL_AND_ANTIHYPERT FINNGEN NA 2022-01-24 Heart failure and antihypertensive medication cardiovascular disease Cardiovascular Disease
rs9905274 3618 0.00203 0.08911 1.09320090181191 245732 FINNGEN_R6_GOUT FINNGEN NA 2022-01-24 "Gout, FINNGEN" musculoskeletal or connective tissue disease Musculoskeletal Or Connective Tissue Disease
rs9905274 3618 0.00171 -0.17756 0.837310759183013 233308 FINNGEN_R6_K11_GINGIVITIS_CHRONIC FINNGEN NA 2022-01-24 Chronic gingivitis gastrointestinal disease Gastrointestinal Disease
rs9905274 3618 0.0038 0.4204 1.52257046201404 260405 FINNGEN_R6_ALCOPOLYNEU FINNGEN NA 2022-01-24 Alcohol induced polyneuropathy nervous system disease Nervous System Disease
rs9905274 3618 9.3e-05 0.00465644 1.0046672980635 484598 GCST90038595 GCST PMID:33959723 2021-04-08 Cardiovascular disease cardiovascular disease Cardiovascular Disease
rs9905274 3618 5.44e-09 0.06339 1.06544228070443 260360 FINNGEN_R6_I9_HYPTENS FINNGEN NA 2022-01-24 Hypertension cardiovascular disease Cardiovascular Disease
rs9905274 3618 0.000196 -0.0463 0.954755492574648 403124 GCST007090 GCST PMID:30664745 2019-01-21 Knee osteoarthritis musculoskeletal or connective tissue disease Musculoskeletal Or Connective Tissue Disease
rs9905274 3618 7.59e-09 0.06271 1.06471802622798 260405 FINNGEN_R6_I9_HYPERTENSION FINNGEN NA 2022-01-24 Hypertensive diseases cardiovascular disease Cardiovascular Disease
rs9905274 3618 0.000484 0.03254 1.03307521532614 260405 FINNGEN_R6_FG_CVD FINNGEN NA 2022-01-24 Cardiovascular diseases (excluding rheumatic etc) cardiovascular disease Cardiovascular Disease
rs9905274 3618 0.000789 0.07099 1.07357049010978 151077 FINNGEN_R6_I9_AF_REIMB FINNGEN NA 2022-01-24 Atrial fibrillation and flutter with reimbursement cardiovascular disease Cardiovascular Disease
rs9905274 3618 0.0047 -0.08616 0.917447427887735 235949 FINNGEN_R6_K11_PARODON_CHRON FINNGEN NA 2022-01-24 Chronic parodontitis gastrointestinal disease Gastrointestinal Disease
rs9905274 3618 7.92e-10 0.15454 1.16712096196229 259928 FINNGEN_R6_N14_CALCUKIDUR FINNGEN NA 2022-01-24 Calculus of kidney and ureter urinary system disease Urinary System Disease
rs9905274 3618 0.00452 0.10435 1.10998888304576 258569 FINNGEN_R6_GOUT_NOS FINNGEN NA 2022-01-24 "Gout, unspecified" musculoskeletal or connective tissue disease Musculoskeletal Or Connective Tissue Disease
rs9905274 3618 0.000561 0.19098 1.21043524313435 257025 FINNGEN_R6_GOUT_IDIO FINNGEN NA 2022-01-24 Idiopathic gout musculoskeletal or connective tissue disease Musculoskeletal Or Connective Tissue Disease
rs9905274 3618 0.00388 0.24916 1.28294728821508 226735 FINNGEN_R6_FEMNINGHER_UNILATERAL FINNGEN NA 2022-01-24 "Inguinal of femoral hernia, unilateral" musculoskeletal or connective tissue disease Musculoskeletal Or Connective Tissue Disease
rs9905274 3618 0.00115 -0.24943 0.779244826057984 231878 FINNGEN_R6_G6_MONOOTHUNS FINNGEN NA 2022-01-24 "Other and unsepcified mononeuropathies, also in other diseases" nervous system disease Nervous System Disease
rs9905274 3618 0.0037 0.05273 1.05414498754568 152573 FINNGEN_R6_FG_CEREBVASC FINNGEN NA 2022-01-24 Cerebrovascular diseases (FINNGEN) cardiovascular disease Cardiovascular Disease
rs9905274 3618 2.09e-07 0.05174 1.05310190042133 260405 FINNGEN_R6_RX_ANTIHYP FINNGEN NA 2022-01-24 Antihypertensive medication - note that there are other indications cardiovascular disease Cardiovascular Disease
rs9905274 3618 0.00119 0.02978 1.03022785889122 260405 FINNGEN_R6_I9_CVD FINNGEN NA 2022-01-24 Cardiovascular diseases cardiovascular disease Cardiovascular Disease
rs9905274 3618 0.0026 0.11695 1.12406322512418 259415 FINNGEN_R6_GOUT_STRICT FINNGEN NA 2022-01-24 "Gout, strict definition" musculoskeletal or connective tissue disease Musculoskeletal Or Connective Tissue Disease
rs9905274 3618 0.00429 0.14683 1.15815705959341 252303 FINNGEN_R6_L12_ACNE_VULGARIS FINNGEN NA 2022-01-24 Acne vulgaris integumentary system disease Integumentary System Disease
rs9905274 3618 0.00183 -0.1764 0.838282603224233 260405 FINNGEN_R6_K11_GINGIVITIS_CHRONIC_INCLAVO FINNGEN NA 2022-01-24 "Chronic gingivitis, Including avohilmo , including avohilmo" gastrointestinal disease Gastrointestinal Disease
rs9905274 3618 0.0038 0.41708 1.51752390999194 256734 FINNGEN_R6_G6_ALCOPOLY FINNGEN NA 2022-01-24 Alcohol induced polyneuropathy nervous system disease Nervous System Disease
rs9905274 3618 9.4e-09 0.00610851 1.00612720499401 484598 GCST90038604 GCST PMID:33959723 2021-04-08 Hypertension cardiovascular disease Cardiovascular Disease
rs9905274 3618 9.63e-05 0.06682 1.06910302231008 164491 FINNGEN_R6_I9_AF FINNGEN NA 2022-01-24 Atrial fibrillation and flutter cardiovascular disease Cardiovascular Disease
rs9905274 3618 0.000832 0.03593 1.03658328312142 208601 FINNGEN_R6_FG_OTHHEART FINNGEN NA 2022-01-24 Other heart diseases cardiovascular disease Cardiovascular Disease
rs9905274 3618 0.000219 -0.09708 0.907483404556884 237249 FINNGEN_R6_K11_GINGIVITIS_PERIODONTAL FINNGEN NA 2022-01-24 Gingivitis and periodontal diseases gastrointestinal disease Gastrointestinal Disease
rs9905274 3618 0.0024 0.000717067 1.000717324154 484598 GCST90038631 GCST PMID:33959723 2021-04-08 Kidney stone, ureter stone or bladder stone urinary system disease Urinary System Disease
rs9905274 3618 0.003 -0.06 0.941764533584249 117165 GCST003374 GCST PMID:26831199 2016-01-21 Chronic kidney disease urinary system disease Urinary System Disease
rs1991401 3618 0.00235 -0.04244 0.958447970674016 248780 FINNGEN_R6_L12_DERMATITISNAS FINNGEN NA 2022-01-24 Other and unspecified dermatitis integumentary system disease Integumentary System Disease
rs1991401 3618 0.00101 -0.06326 0.938699380119513 242769 FINNGEN_R6_ATOPIC_STRICT_REIMB FINNGEN NA 2022-01-24 "Atopic dermatitis, strict definition with reimbursement" integumentary system disease Integumentary System Disease
rs1991401 3618 4.6e-05 -0.00397674 0.99603115675926 484598 GCST90038595 GCST PMID:33959723 2021-04-08 Cardiovascular disease cardiovascular disease Cardiovascular Disease
rs1991401 3618 0.00281 -0.07257 0.93000064433662 260405 FINNGEN_R6_D3_BLOODOTHER FINNGEN NA 2022-01-24 Other diseases of blood and blood-forming organs hematologic disease Hematologic Disease
rs1991401 3618 0.00261 0.11724 1.12438925073089 195767 FINNGEN_R6_M13_SCOLIOSIS FINNGEN NA 2022-01-24 Scoliosis musculoskeletal or connective tissue disease Musculoskeletal Or Connective Tissue Disease
rs1991401 3618 0.00118 -0.13857 0.870602306974603 254383 FINNGEN_R6_GE_MODE FINNGEN NA 2022-01-24 "Generalized epilepsy, mode (most common among epilepsy diagnosis)" nervous system disease Nervous System Disease
rs1991401 3618 0.00209 -0.20607 0.813776109961425 257548 FINNGEN_R6_D3_ITP FINNGEN NA 2022-01-24 Idiopathic thrombocytopenic purpura urinary system disease Urinary System Disease
rs1991401 3618 0.0046 0.01 1.01005016708417 36091 GCST90016595 GCST PMID:33686288 2021-03-08 ADHD vs anorexia nervosa (ordinary least squares (OLS)) nervous system disease Nervous System Disease
rs1991401 3618 0.000872 -0.03667 0.963994200951657 235230 FINNGEN_R6_E4_HYTHY_AI_STRICT FINNGEN NA 2022-01-24 "Hypothyroidism, strict autoimmune" endocrine system disease Endocrine System Disease
rs1991401 3618 0.00149 -0.02795 0.972436987435093 260360 FINNGEN_R6_I9_HYPTENS FINNGEN NA 2022-01-24 Hypertension cardiovascular disease Cardiovascular Disease
rs1991401 3618 0.00132 0.04638 1.04747237484145 256622 FINNGEN_R6_ST19_FRACT_FOREA FINNGEN NA 2022-01-24 Fracture of forearm musculoskeletal or connective tissue disease Musculoskeletal Or Connective Tissue Disease
rs1991401 3618 2.94e-05 -0.0432 0.957719826945968 260405 FINNGEN_R6_H7_LENS FINNGEN NA 2022-01-24 Disorders of lens disease of visual system Disease Of Visual System
rs1991401 3618 0.00217 -0.14962 0.861035107607087 257553 FINNGEN_R6_D3_OTHERBLOOD FINNGEN NA 2022-01-24 Oher diseases of blood and blood-forming organs hematologic disease Hematologic Disease
rs1991401 3618 0.00184 -0.25502 0.774900999786104 256954 FINNGEN_R6_D3_BLOODNAS FINNGEN NA 2022-01-24 Other and unspecified diseases of blood and blood-forming organs hematologic disease Hematologic Disease
rs1991401 3618 0.0013 -0.00198669 0.998015282162337 484598 GCST90038603 GCST PMID:33959723 2021-04-08 Immunological or systemic disorder immune system disease Immune System Disease
rs1991401 3618 0.0016 -0.02774 0.972641220646191 260405 FINNGEN_R6_I9_HYPERTENSION FINNGEN NA 2022-01-24 Hypertensive diseases cardiovascular disease Cardiovascular Disease
rs1991401 3618 0.0017 -0.03293 0.967606289658728 260405 FINNGEN_R6_L12_DERMATITISECZEMA FINNGEN NA 2022-01-24 Dermatitis and eczema integumentary system disease Integumentary System Disease
rs1991401 3618 8.94e-07 0.08417 1.0878138064379 92512 FINNGEN_R6_N14_FEMGENPROL FINNGEN NA 2022-01-24 Female genital prolapse reproductive system or breast disease Reproductive System Or Breast Disease
rs1991401 3618 0.00337 -0.04891 0.952266829856627 208183 FINNGEN_R6_J10_VASOALLERRHIN FINNGEN NA 2022-01-24 Vasomotor and allergic rhinitis respiratory or thoracic disease Respiratory Or Thoracic Disease
rs1991401 3618 0.00459 -0.05348 0.947924899312206 259334 FINNGEN_R6_ALLERG_RHINITIS FINNGEN NA 2022-01-24 Allergic rhinitis respiratory or thoracic disease Respiratory Or Thoracic Disease
rs1991401 3618 0.0028 -0.097 0.907556006133273 255305 FINNGEN_R6_GE FINNGEN NA 2022-01-24 Generalized epilepsy nervous system disease Nervous System Disease
rs1991401 3618 8.1e-08 -0.00367491 0.99633183421776 484598 GCST90038616 GCST PMID:33959723 2021-04-08 Asthma respiratory or thoracic disease Respiratory Or Thoracic Disease
rs1991401 3618 0.001 -0.0016669 0.998334488506198 484598 GCST90038664 GCST PMID:33959723 2021-04-08 Allergic rhinitis respiratory or thoracic disease Respiratory Or Thoracic Disease
rs1991401 3618 2.28553552036541e-05 -0.0299698179961087 0.970474823981398 408422 GCST90014325 GCST PMID:34103634 2021-06-08 Asthma respiratory or thoracic disease Respiratory Or Thoracic Disease
rs1991401 3618 0.00204 0.03074 1.0312173525167 260405 FINNGEN_R6_I9_DISVEINLYMPH FINNGEN NA 2022-01-24 "Diseases of veins, lymphatic vessels and lymph nodes, not elsewhere classified" cardiovascular disease Cardiovascular Disease
rs1991401 3618 0.00025 -0.05608 0.94546349578517 246371 FINNGEN_R6_L12_DERM_NAS FINNGEN NA 2022-01-24 Other and unspecified dermatitis integumentary system disease Integumentary System Disease
rs1991401 3618 0.003427 0.08525 1.08898927999032 38932 GCST010781 GCST PMID:32404885 2020-05-13 COVID-19 (predicted covid from self-reported symptoms vs predicted or self-reported non-covid) RELEASE 4 infectious disease Infectious Disease
rs1991401 3618 1.9e-07 -0.00468302 0.995327928241215 484598 GCST90038604 GCST PMID:33959723 2021-04-08 Hypertension cardiovascular disease Cardiovascular Disease
rs1991401 3618 0.002555 -0.0315 0.96899095645374 796661 GCST90027161 GCST PMID:34454985 2021-08-26 Atopic dermatitis integumentary system disease Integumentary System Disease
rs1991401 3618 0.00175 -0.06164 0.940221305542054 260078 FINNGEN_R6_ATOPIC_STRICT FINNGEN NA 2022-01-24 "Atopic  dermatitis, strict definition" integumentary system disease Integumentary System Disease
rs1991401 3618 0.00351 -0.05063 0.950630338695122 244544 FINNGEN_R6_L12_ATOPIC FINNGEN NA 2022-01-24 Atopic dermatitis integumentary system disease Integumentary System Disease
rs1991401 3618 0.00039 -0.0020478 0.997954295311916 484598 GCST90038661 GCST PMID:33959723 2021-04-08 Allergy, hypersensitivity or anaphylaxis immune system disease Immune System Disease
rs1801689 3618 0.000537 0.14605 1.15725404930672 208601 FINNGEN_R6_FG_OTHHEART FINNGEN NA 2022-01-24 Other heart diseases cardiovascular disease Cardiovascular Disease
rs1801689 3618 0.000626 0.16735 1.18216795169211 520580 GCST90014023 GCST PMID:34012112 2021-05-19 Type 1 diabetes pancreas disease Pancreas Disease
rs1801689 3618 0.00192 0.07 1.07250818125422 1030836 GCST006414 GCST PMID:30061737 2018-07-30 Atrial fibrillation cardiovascular disease Cardiovascular Disease
rs1801689 3618 5e-05 0.0031429 1.00314784408844 484598 GCST90038629 GCST PMID:33959723 2021-04-08 Cholelithiasis or gall stones gastrointestinal disease Gastrointestinal Disease
rs1801689 3618 0.000231 0.13373 1.14308414525626 260405 FINNGEN_R6_I9_OTHHEART FINNGEN NA 2022-01-24 Other heart diseases cardiovascular disease Cardiovascular Disease
rs1801689 3618 4.77e-06 0.30524 1.35695063208087 164491 FINNGEN_R6_I9_AF FINNGEN NA 2022-01-24 Atrial fibrillation and flutter cardiovascular disease Cardiovascular Disease
rs1801689 3618 0.00016 0.0030568 1.00306147677723 484598 GCST90038628 GCST PMID:33959723 2021-04-08 Gallbladder disease gastrointestinal disease Gastrointestinal Disease
rs1801689 3618 0.00407 -0.26772 0.765121985268757 205727 FINNGEN_R6_J10_CHRONRHINITIS FINNGEN NA 2022-01-24 "Chronic rhinitsi, nasopharyngitis and pharyngitis" respiratory or thoracic disease Respiratory Or Thoracic Disease
rs1801689 3618 1.34e-05 0.21389 1.23848641379482 203162 FINNGEN_R6_CARDIAC_ARRHYTM FINNGEN NA 2022-01-24 Cardiac arrhytmias cardiovascular disease Cardiovascular Disease
rs1801689 3618 4.17e-05 0.34084 1.40612824234399 151077 FINNGEN_R6_I9_AF_REIMB FINNGEN NA 2022-01-24 Atrial fibrillation and flutter with reimbursement cardiovascular disease Cardiovascular Disease
rs1801689 3618 0.0048 0.00418439 1.00419315678345 484598 GCST90038605 GCST PMID:33959723 2021-04-08 Cardiac problem cardiovascular disease Cardiovascular Disease
rs1801689 3618 0.004248 0.0781 1.08123077634174 977323 GCST009541 GCST PMID:31919418 2020-01-09 Heart failure cardiovascular disease Cardiovascular Disease
rs1801689 3618 0.001207 0.2101 1.23380143393133 32102 GCST005362 GCST PMID:29325848 2017-12-02 Attention deficit hyperactivity disorder [males] nervous system disease Nervous System Disease
rs60856912 3618 0.00401 0.03452 1.0351227306237 249793 FINNGEN_R6_KELA_DIAB_INSUL_EXMORE FINNGEN NA 2022-01-24 "Diabetes, insuline treatment (Kela reimbursement) (more control exclusions)" pancreas disease Pancreas Disease
rs60856912 3618 0.000133 0.05114 1.05247022880151 217321 FINNGEN_R6_M13_SPONDYLOPATHY FINNGEN NA 2022-01-24 Spondylopathies musculoskeletal or connective tissue disease Musculoskeletal Or Connective Tissue Disease
rs60856912 3618 0.00438 0.03263 1.0331681962796 249334 FINNGEN_R6_DM_OTHER_WIDE FINNGEN NA 2022-01-24 "Other diabetes, wide definition" pancreas disease Pancreas Disease
rs60856912 3618 0.00267 0.0594 1.06119963570979 203159 FINNGEN_R6_M13_CERVICDISC FINNGEN NA 2022-01-24 Cervical disc disorders musculoskeletal or connective tissue disease Musculoskeletal Or Connective Tissue Disease
rs60856912 3618 0.00217 0.07645 1.079448216577 237217 FINNGEN_R6_K11_CARIES FINNGEN NA 2022-01-24 Dental caries gastrointestinal disease Gastrointestinal Disease
rs60856912 3618 0.00391 0.16049 1.17408603222159 232250 FINNGEN_R6_G6_SCIALE FINNGEN NA 2022-01-24 Lesion of sciatic nerve nervous system disease Nervous System Disease
rs60856912 3618 0.000573 -0.04119 0.959646779736927 260405 FINNGEN_R6_H8_OTHEREAR FINNGEN NA 2022-01-24 Other disorders of ear disease of ear Disease Of Ear
rs60856912 3618 0.00259 0.03496 1.03557828483976 260405 FINNGEN_R6_F5_MOOD FINNGEN NA 2022-01-24 Mood [affective] disorders nervous system disease Nervous System Disease
rs60856912 3618 4.39e-05 0.05082 1.05213349220902 260405 FINNGEN_R6_KRA_PSY_ANXIETY FINNGEN NA 2022-01-24 Anxiety disorders nervous system disease Nervous System Disease
rs60856912 3618 0.00326 0.06498 1.06713768141714 165372 FINNGEN_R6_ASTHMA_PNEUMONIA_AND_SEPSIS FINNGEN NA 2022-01-24 Asthma-related pneumonia or sepsis infectious disease Infectious Disease
rs60856912 3618 0.00469 0.008941 NA 357957 GCST006475 GCST PMID:29942085 2018-06-25 Depressed affect nervous system disease Nervous System Disease
rs60856912 3618 0.000257 0.06702 1.06931686429802 205580 FINNGEN_R6_M13_SPINSTENOSIS FINNGEN NA 2022-01-24 Spinal stenosis musculoskeletal or connective tissue disease Musculoskeletal Or Connective Tissue Disease
rs60856912 3618 0.000477 -0.04699 0.954096938512052 254382 FINNGEN_R6_H8_CONSENHEARINGLOSS FINNGEN NA 2022-01-24 Conductive and sensorineural hearing loss nervous system disease Nervous System Disease
rs60856912 3618 0.00133 0.03113 1.03161960571846 242775 FINNGEN_R6_M13_DORSOPATHYOTH FINNGEN NA 2022-01-24 "Other dorsopathies, not elsewhere classified" musculoskeletal or connective tissue disease Musculoskeletal Or Connective Tissue Disease
rs60856912 3618 0.00104 0.042 1.04289447875076 130508 FINNGEN_R6_O15_ABORT_MEDICAL FINNGEN NA 2022-01-24 Medical abortion reproductive system or breast disease Reproductive System Or Breast Disease
rs60856912 3618 0.000689 0.02722 1.02759384854422 260405 FINNGEN_R6_COPD_ASTHMA_INFECTIONS FINNGEN NA 2022-01-24 COPD/asthma related infections infectious disease Infectious Disease
rs60856912 3618 0.00106 0.07465 1.07750695744452 260405 FINNGEN_R6_F5_BEHAVE FINNGEN NA 2022-01-24 Behavioural syndromes associated with physiological disturbances and physical factors nervous system disease Nervous System Disease
rs60856912 3618 0.00211 0.0301256318545438 1.030584 639221 GCST011365 GCST PMID:33532862 2021-02-03 Myocardial infarction cardiovascular disease Cardiovascular Disease
rs60856912 3618 0.00043902802832551 0.104926128657312 1.11062856370207 17685 GCST90000529 GCST PMID:33830302 2021-04-08 Type 1 diabetes pancreas disease Pancreas Disease
rs60856912 3618 0.000681 0.05945 1.0612526970181 206041 FINNGEN_R6_M13_SPONDYLOSIS FINNGEN NA 2022-01-24 Spondylosis musculoskeletal or connective tissue disease Musculoskeletal Or Connective Tissue Disease
rs60856912 3618 0.00224 0.02536 1.02568430041621 260405 FINNGEN_R6_E4_ENDONUTRMET FINNGEN NA 2022-01-24 "Endocrine, nutritional and metabolic diseases" endocrine system disease Endocrine System Disease
rs60856912 3618 0.00229 0.0354 1.03603403954377 260405 FINNGEN_R6_KRA_PSY_MOOD FINNGEN NA 2022-01-24 Mood disorders nervous system disease Nervous System Disease
rs60856912 3618 0.00164 0.02337 1.02364521821808 260405 FINNGEN_R6_J10_RESPIRATORY FINNGEN NA 2022-01-24 Diseases of the respiratory system respiratory or thoracic disease Respiratory Or Thoracic Disease
rs60856912 3618 0.00235 0.03665 1.03732989183215 256915 FINNGEN_R6_F5_DEPRESSIO FINNGEN NA 2022-01-24 Depression nervous system disease Nervous System Disease
rs60856912 3618 0.00438 0.05325 1.05469328548431 245715 FINNGEN_R6_F5_ANXIETY FINNGEN NA 2022-01-24 Other anxiety disorders nervous system disease Nervous System Disease
rs60856912 3618 0.000346 -0.08894 0.914900465955621 238552 FINNGEN_R6_H8_OTHHEARINGLOSS FINNGEN NA 2022-01-24 Other hearing loss nervous system disease Nervous System Disease
rs60856912 3618 0.000116 0.14203 1.15261122635513 260405 FINNGEN_R6_F5_EATING FINNGEN NA 2022-01-24 Eating disorders nervous system disease Nervous System Disease
rs60856912 3618 0.000366 0.14718 1.15856248550966 260405 FINNGEN_R6_KRA_PSY_EATING FINNGEN NA 2022-01-24 KRA_PSY_EATING nervous system disease Nervous System Disease
rs60856912 3618 0.001146 0.041 1.04185210554548 403124 GCST007090 GCST PMID:30664745 2019-01-21 Knee osteoarthritis musculoskeletal or connective tissue disease Musculoskeletal Or Connective Tissue Disease
rs60856912 3618 0.004206 -0.0626 0.939319126204103 45975 GCST004133 GCST PMID:28067908 2017-01-09 Ulcerative colitis gastrointestinal disease Gastrointestinal Disease
rs60856912 3618 0.00464 0.04489 1.04591280317236 250538 FINNGEN_R6_F5_ALLANXIOUS FINNGEN NA 2022-01-24 All anxiety disorders nervous system disease Nervous System Disease
rs60856912 3618 0.00297 0.0323 1.03282730702464 260405 FINNGEN_R6_DIABETES_FG FINNGEN NA 2022-01-24 "Diabetes, varying definitions" pancreas disease Pancreas Disease
rs60856912 3618 2.08e-07 0.09554 1.100252831267 218576 FINNGEN_R6_G6_HEADACHE FINNGEN NA 2022-01-24 Other headache syndromes nervous system disease Nervous System Disease
rs60856912 3618 0.000149 0.0345 1.03510202837611 260405 FINNGEN_R6_KRA_PSY_ANYMENTAL FINNGEN NA 2022-01-24 Any mental disorder nervous system disease Nervous System Disease
rs60856912 3618 0.00104 0.02871 1.02912610462585 260405 FINNGEN_R6_M13_DORSOPATHY FINNGEN NA 2022-01-24 Dorsopathies musculoskeletal or connective tissue disease Musculoskeletal Or Connective Tissue Disease
rs60856912 3618 0.000406512238733291 -0.0456267551057 NA 472868 GCST90012877 GCST PMID:33589840 2021-02-15 Alzheimer's disease or family history of Alzheimer's disease nervous system disease Nervous System Disease
rs60856912 3618 0.00054 0.000637689 1.00063789236686 484598 GCST90038662 GCST PMID:33959723 2021-04-08 Food allergy or anaphylactic reaction immune system disease Immune System Disease
rs60856912 3618 0.00184 0.03258 1.03311653916122 260405 FINNGEN_R6_J10_LOWCHRON FINNGEN NA 2022-01-24 Chronic lower respiratory diseases respiratory or thoracic disease Respiratory Or Thoracic Disease
rs60856912 3618 0.00198 0.03988 1.04068588439302 244792 FINNGEN_R6_J10_ASTHMACOPDKELA FINNGEN NA 2022-01-24 Asthma/COPD (KELA code 203) respiratory or thoracic disease Respiratory Or Thoracic Disease
rs60856912 3618 0.00318 0.03231 1.03283763534936 260405 FINNGEN_R6_E4_DIABETES FINNGEN NA 2022-01-24 Diabetes mellitus pancreas disease Pancreas Disease
rs60856912 3618 0.00248 0.02994 1.03039270853626 260405 FINNGEN_R6_AUTOIMMUNE FINNGEN NA 2022-01-24 Autoimmune diseases immune system disease Immune System Disease
rs60856912 3618 0.00147 0.03348 1.03404676258422 260405 FINNGEN_R6_BRONCHITIS FINNGEN NA 2022-01-24 Bronchitis respiratory or thoracic disease Respiratory Or Thoracic Disease
rs60856912 3618 0.00396 0.05625 1.05786211621023 167692 FINNGEN_R6_ASTHMA_ACUTE_RESPIRATORY_INFECTIONS FINNGEN NA 2022-01-24 Asthma-related acute respiratory infections infectious disease Infectious Disease
rs60856912 3618 0.00239 0.06603 1.06825876444822 260405 FINNGEN_R6_F5_PERSOBEH FINNGEN NA 2022-01-24 Disorders of adult personality and behaviour nervous system disease Nervous System Disease
rs60856912 3618 0.00429 0.19937 1.22063351675901 253487 FINNGEN_R6_F5_ANAPER FINNGEN NA 2022-01-24 Anankastic personality disorder nervous system disease Nervous System Disease
rs60856912 3618 0.001763 0.0232 1.02347121332182 296525 GCST005194 GCST PMID:29212778 2017-12-06 Coronary artery disease cardiovascular disease Cardiovascular Disease
rs60856912 3618 0.00411 0.02412 1.02441324010395 260405 FINNGEN_R6_L12_SKIN FINNGEN NA 2022-01-24 Diseases of the skin and subcutaneous tissue integumentary system disease Integumentary System Disease
rs60856912 3618 0.000689 0.02722 1.02759384854422 260405 FINNGEN_R6_PULM_INFECTIONS FINNGEN NA 2022-01-24 COPD/asthma/ILD related infections infectious disease Infectious Disease
rs60856912 3618 0.000251 -0.05109 0.950193149300592 252722 FINNGEN_R6_H8_HL_SEN_NAS FINNGEN NA 2022-01-24 Sensorineural hearing loss nervous system disease Nervous System Disease
rs60856912 3618 0.000748 0.04145 1.04232104449633 229657 FINNGEN_R6_KRA_PSY_MOOD_EXMORE FINNGEN NA 2022-01-24 Mood disorders (more control exclusions) nervous system disease Nervous System Disease
rs60856912 3618 4.93e-05 0.05396 1.05544238361537 223329 FINNGEN_R6_KRA_PSY_ANXIETY_EXMORE FINNGEN NA 2022-01-24 Anxiety disorders (more control exclusions) nervous system disease Nervous System Disease
rs60856912 3618 1.4e-05 0.05433 1.05583296955125 260405 FINNGEN_R6_F5_NEUROTIC FINNGEN NA 2022-01-24 "Neurotic, stress-related and somatoform disorders" nervous system disease Nervous System Disease
rs60856912 3618 0.00371 0.07511 1.07800272466267 196542 FINNGEN_R6_DM_KETOACIDOSIS FINNGEN NA 2022-01-24 Diabetic ketoacidosis pancreas disease Pancreas Disease
rs60856912 3618 0.00415 0.12415 1.13218568611564 237755 FINNGEN_R6_L12_OTHERCONTACT FINNGEN NA 2022-01-24 Other contact dermatitis integumentary system disease Integumentary System Disease
rs60856912 3618 0.000454 0.19288 1.2127372563163 255463 FINNGEN_R6_F5_EATOTH FINNGEN NA 2022-01-24 Other eating disorders nervous system disease Nervous System Disease
rs60856912 3618 9e-05 4.71912306606412 112.069931637342 426795 GCST006980 GCST PMID:30598549 2018-12-31 Fractures musculoskeletal or connective tissue disease Musculoskeletal Or Connective Tissue Disease
rs60856912 3618 0.000174 0.07282 1.07553692284385 260071 FINNGEN_R6_H7_VITRBODYGLOBE FINNGEN NA 2022-01-24 Disorders of vitreous body disease of visual system Disease Of Visual System
rs60856912 3618 0.000784 0.03896 1.03972889366262 260405 FINNGEN_R6_AB1_INTESTINAL_INFECTIONS FINNGEN NA 2022-01-24 Intestinal infectious diseases infectious disease Infectious Disease
rs60856912 3618 0.00422 0.06329 1.06533574180339 165357 FINNGEN_R6_ASTHMA_PNEUMONIA FINNGEN NA 2022-01-24 Asthma-related pneumonia infectious disease Infectious Disease
rs60856912 3618 0.00218 0.17506 1.19131769352964 235386 FINNGEN_R6_AB1_CHOLERA FINNGEN NA 2022-01-24 Cholera infectious disease Infectious Disease
rs60856912 3618 4.39e-05 0.19782 1.21874300033676 236858 FINNGEN_R6_F5_PTSD FINNGEN NA 2022-01-24 Post-traumatic stress disorder nervous system disease Nervous System Disease
rs77542162 3618 0.000343 0.94714 2.57832509465124 260405 FINNGEN_R6_ALCODELIRIUM FINNGEN NA 2022-01-24 Alcohol withdrawal state with delirium nervous system disease Nervous System Disease
rs77542162 3618 8.4e-06 0.0134425 1.01353325661242 484598 GCST90038595 GCST PMID:33959723 2021-04-08 Cardiovascular disease cardiovascular disease Cardiovascular Disease
rs77542162 3618 0.00102 -1.00373 0.366509806811918 255463 FINNGEN_R6_F5_EATOTH FINNGEN NA 2022-01-24 Other eating disorders nervous system disease Nervous System Disease
rs77542162 3618 4.38e-05 0.28698 1.33239756525789 251596 FINNGEN_R6_E4_LIPOPROT FINNGEN NA 2022-01-24 Disorders of lipoprotein metabolism and other lipidaemias genetic, familial or congenital disease Genetic, Familial Or Congenital Disease
rs77542162 3618 0.00259 -0.20869 0.811646807158031 250959 FINNGEN_R6_N14_URETHRAOTH FINNGEN NA 2022-01-24 Other disorders of urethra and urinary system urinary system disease Urinary System Disease
rs77542162 3618 0.000677 -0.36687 0.692899716152743 199481 FINNGEN_R6_R18_ABNORMALITI_HEART_BEAT FINNGEN NA 2022-01-24 Abnormalities of heart beat cardiovascular disease Cardiovascular Disease
rs77542162 3618 2.6e-06 -0.00383369 0.996173649207763 484598 GCST90038687 GCST PMID:33959723 2021-04-08 Gout musculoskeletal or connective tissue disease Musculoskeletal Or Connective Tissue Disease
rs77542162 3618 0.00471 -0.21754 0.804495424459245 199258 FINNGEN_R6_I9_OTHARR FINNGEN NA 2022-01-24 Other arrhytmias cardiovascular disease Cardiovascular Disease
rs77542162 3618 0.00204 0.26 1.29693008666577 244540 FINNGEN_R6_E4_HYPERCHOL FINNGEN NA 2022-01-24 Pure hypercholesterolaemia genetic, familial or congenital disease Genetic, Familial Or Congenital Disease
rs77542162 3618 1.8e-09 0.00664913 1.00667128454047 484598 GCST90038607 GCST PMID:33959723 2021-04-08 Venous thromboembolism cardiovascular disease Cardiovascular Disease
rs77542162 3618 8.2e-05 0.00248036 1.00248343863772 484598 GCST90038614 GCST PMID:33959723 2021-04-08 Pulmonary embolism with or without deep venous thrombosis cardiovascular disease Cardiovascular Disease
rs4519367 3618 0.0001357 0.0255 1.02582790627044 1030836 GCST006414 GCST PMID:30061737 2018-07-30 Atrial fibrillation cardiovascular disease Cardiovascular Disease
rs4519367 3618 0.0037 0.0069 1.00692385984608 61027 GCST90016621 GCST PMID:33686288 2021-03-08 Schizophrenia vs bipolar disorder (ordinary least squares (OLS)) nervous system disease Nervous System Disease
rs9892166 3618 0.00253 0.06575 1.067959693866 260405 FINNGEN_R6_L12_RADIATIONRELATEDSKIN FINNGEN NA 2022-01-24 Radiation-related disorders of the skin and subcutaneous tissue integumentary system disease Integumentary System Disease
rs9892166 3618 0.00463 -0.32084 0.725539327996212 258428 FINNGEN_R6_G6_MONOPLE FINNGEN NA 2022-01-24 Monoplegia nervous system disease Nervous System Disease
rs9892166 3618 0.00414 0.1765 1.1930344267596 256696 FINNGEN_R6_F5_OPIOIDS FINNGEN NA 2022-01-24 Mental and behavioural disorders due to opioids nervous system disease Nervous System Disease
rs9892166 3618 0.000982 -0.43982 0.644152358072952 241521 FINNGEN_R6_H7_EYELIDNAS FINNGEN NA 2022-01-24 Other specified and unspecified  disorders of eyelid disease of visual system Disease Of Visual System
rs9892166 3618 9.7e-05 -0.000654473 0.999345741120739 484598 GCST90038643 GCST PMID:33959723 2021-04-08 Peripheral nerve disorder nervous system disease Nervous System Disease
rs9892166 3618 0.00205 0.07115 1.07374227513063 259780 FINNGEN_R6_L12_NONIONRADISKIN FINNGEN NA 2022-01-24 Skin changes due to chronic exposure to nonionizing radiation integumentary system disease Integumentary System Disease
rs9892166 3618 0.00275 -0.04852 0.952638286349579 245120 FINNGEN_R6_G6_CARPTU FINNGEN NA 2022-01-24 Carpal tunnel syndrome nervous system disease Nervous System Disease
rs9892166 3618 0.00341 -0.15879 0.853175507014401 257869 FINNGEN_R6_F5_ADHD FINNGEN NA 2022-01-24 Disturbance of activity and attention nervous system disease Nervous System Disease
rs9892166 3618 0.00424 0.18806 1.20690592753287 260405 FINNGEN_R6_SLE_STRICT FINNGEN NA 2022-01-24 "SLE, strict definition" urinary system disease Urinary System Disease
rs9892166 3618 0.00233 0.19963 1.22095092273436 259668 FINNGEN_R6_AB1_VIRAL_MENINGITIS FINNGEN NA 2022-01-24 Viral meningitis infectious disease Infectious Disease
rs9892166 3618 0.00339 -0.0298 0.970639642065423 446696 GCST006906 GCST PMID:29531354 2018-03-12 Stroke cardiovascular disease Cardiovascular Disease
rs9892166 3618 0.002604 -0.0818 0.921456231514756 410484 GCST006907 GCST PMID:29531354 2018-03-12 Ischemic stroke (large artery atherosclerosis) cardiovascular disease Cardiovascular Disease
rs9892166 3618 2.69964e-05 0.127833371509885 1.13636363636364 14267 GCST003155 GCST PMID:26502338 2015-10-26 Systemic lupus erythematosus urinary system disease Urinary System Disease
rs9892166 3618 2.69964e-05 0.127833371509885 1.13636363636364 14267 GCST003156 GCST PMID:26502338 2015-10-26 Systemic lupus erythematosus urinary system disease Urinary System Disease
rs9892166 3618 0.00233 0.21539 1.24034553740964 260279 FINNGEN_R6_SLE_NOS FINNGEN NA 2022-01-24 "Systemic lupus erythematosus, unspecified" urinary system disease Urinary System Disease
rs8076052 3618 0.00277 0.25982 1.29669666025918 253076 FINNGEN_R6_L12_ERYTHEMAMULTIF FINNGEN NA 2022-01-24 Erythema multiforme integumentary system disease Integumentary System Disease
rs8076052 3618 0.0045 0.00146546 1.00146653431123 484598 GCST90038635 GCST PMID:33959723 2021-04-08 Thyroid problem (not cancer) endocrine system disease Endocrine System Disease
rs8076052 3618 0.0047 0.11714 1.12427681742758 260405 FINNGEN_R6_ALCOLIVER FINNGEN NA 2022-01-24 Alcoholic liver disease gastrointestinal disease Gastrointestinal Disease
rs8076052 3618 0.00141 0.58446 1.79402195217024 254636 FINNGEN_R6_FELTY FINNGEN NA 2022-01-24 Felty syndrome musculoskeletal or connective tissue disease Musculoskeletal Or Connective Tissue Disease
rs8076052 3618 0.0044 0.00134893 1.0013498402153 484598 GCST90038637 GCST PMID:33959723 2021-04-08 Hypothyroidism or myxedema endocrine system disease Endocrine System Disease
rs8076052 3618 0.000498 0.05261 1.05401849773671 98381 FINNGEN_R6_HYPOTHYROIDISM FINNGEN NA 2022-01-24 Hypothyroidism (congenital or acquired) endocrine system disease Endocrine System Disease
rs8076052 3618 0.00339 -0.04128 0.959560415413204 260405 FINNGEN_R6_I9_CHD FINNGEN NA 2022-01-24 Major coronary heart disease event cardiovascular disease Cardiovascular Disease
rs8076052 3618 0.0034 -0.03807 0.962645553343929 255750 FINNGEN_R6_CHOLELITH_BROAD FINNGEN NA 2022-01-24 "Cholelithiasis, broad definition with cholecystitis" gastrointestinal disease Gastrointestinal Disease
rs8076052 3618 0.00182 0.04115 1.04200839508273 219900 FINNGEN_R6_M13_SHOULDER FINNGEN NA 2022-01-24 Shoulder lesions musculoskeletal or connective tissue disease Musculoskeletal Or Connective Tissue Disease
rs8076052 3618 0.00172 -0.13587 0.872956109406783 217552 FINNGEN_R6_K11_OTHINT FINNGEN NA 2022-01-24 Other diseases of intestine gastrointestinal disease Gastrointestinal Disease
rs8076052 3618 0.004 -0.000525736 0.999474402174955 484598 GCST90038634 GCST PMID:33959723 2021-04-08 Type 2 diabetes pancreas disease Pancreas Disease
rs8076052 3618 0.000698 0.02576 1.02609465620206 260405 FINNGEN_R6_H7_EYE FINNGEN NA 2022-01-24 Diseases of the eye and adnexa disease of visual system Disease Of Visual System
rs8076052 3618 0.000572 -0.04703 0.954058775397779 251149 FINNGEN_R6_I9_CORATHER FINNGEN NA 2022-01-24 Coronary atherosclerosis cardiovascular disease Cardiovascular Disease
rs8076052 3618 0.00276 0.10438 1.11002218321175 118705 FINNGEN_R6_O15_RETAINED_PLAC_MEMB_NO_HEAMORRH FINNGEN NA 2022-01-24 "Retained placenta and membranes, without haemorrhage" pregnancy or perinatal disease Pregnancy Or Perinatal Disease
rs8076052 3618 0.00496 0.11653 1.12359121769812 255726 FINNGEN_R6_K11_ALCOLIV FINNGEN NA 2022-01-24 Alcoholic liver disease gastrointestinal disease Gastrointestinal Disease
rs8076052 3618 0.00044 0.25985 1.29673556174251 251529 FINNGEN_R6_L12_FOLLICULARNAS FINNGEN NA 2022-01-24 Other and unspecified follicular disorders integumentary system disease Integumentary System Disease
rs8076052 3618 6e-05 0.4823 1.61979565111375 256837 FINNGEN_R6_D3_SPLEENDISEASE FINNGEN NA 2022-01-24 Diseases of spleen gastrointestinal disease Gastrointestinal Disease
rs8076052 3618 0.0019 -0.00103974 0.998960800342346 484598 GCST90038610 GCST PMID:33959723 2021-04-08 Myocardial infarction cardiovascular disease Cardiovascular Disease
rs8076052 3618 0.00371 0.02618 1.02652570647189 260405 FINNGEN_R6_KRA_PSY_ANYMENTAL FINNGEN NA 2022-01-24 Any mental disorder nervous system disease Nervous System Disease
rs8076052 3618 0.00012 -0.00378005 0.996227085395453 484598 GCST90038604 GCST PMID:33959723 2021-04-08 Hypertension cardiovascular disease Cardiovascular Disease
rs8076052 3618 1.2e-07 -0.00542999 0.994584725748197 484598 GCST90038595 GCST PMID:33959723 2021-04-08 Cardiovascular disease cardiovascular disease Cardiovascular Disease
rs8076052 3618 0.003988 -0.0555 0.946012023670435 36052 GCST004692 GCST PMID:27455348 2016-07-25 Amyotrophic lateral sclerosis nervous system disease Nervous System Disease
rs8076052 3618 0.00116 0.04917 1.0503989033762 98164 FINNGEN_R6_HYPOTHY_LEVOTHY FINNGEN NA 2022-01-24 "Hypothyroidism, levothyroxin purchases" endocrine system disease Endocrine System Disease
rs8076052 3618 0.00299 0.02907 1.02949665671889 260405 FINNGEN_R6_AUTOIMMUNE FINNGEN NA 2022-01-24 Autoimmune diseases immune system disease Immune System Disease
rs8076052 3618 0.00239 -0.04014 0.960654938046139 254733 FINNGEN_R6_K11_CHOLELITH FINNGEN NA 2022-01-24 Cholelithiasis gastrointestinal disease Gastrointestinal Disease
rs8076052 3618 0.00394 0.1948 1.21506794859703 174057 FINNGEN_R6_M13_POLYARTHRITIS FINNGEN NA 2022-01-24 "Polyarthritis, unspecified" musculoskeletal or connective tissue disease Musculoskeletal Or Connective Tissue Disease
rs8076052 3618 0.00018 0.00123167 1.001232428817 484598 GCST90038652 GCST PMID:33959723 2021-04-08 Bone disorder musculoskeletal or connective tissue disease Musculoskeletal Or Connective Tissue Disease
rs8076052 3618 0.002 -0.0192 0.980983145992636 296525 GCST005194 GCST PMID:29212778 2017-12-06 Coronary artery disease cardiovascular disease Cardiovascular Disease
rs8076052 3618 4.90366028040047e-06 0.032801774837779 1.03334568382242 408422 GCST90014325 GCST PMID:34103634 2021-06-08 Asthma respiratory or thoracic disease Respiratory Or Thoracic Disease
rs8076052 3618 0.00116 0.04917 1.0503989033762 98164 FINNGEN_R6_HYPOTHY_PURCHASE FINNGEN NA 2022-01-24 Hypothyroidism and >3 levothyroxin purchases endocrine system disease Endocrine System Disease
rs8076052 3618 0.00267 -0.02797 0.97241753888983 260405 FINNGEN_R6_RX_ANTIHYP FINNGEN NA 2022-01-24 Antihypertensive medication - note that there are other indications cardiovascular disease Cardiovascular Disease
rs8076052 3618 0.000967 0.06415 1.06625232461546 116162 FINNGEN_R6_Z21_SUPERV_HIGH_R_PREGNAC FINNGEN NA 2022-01-24 Supervision of high-risk pregnancy reproductive system or breast disease Reproductive System Or Breast Disease
rs8076052 3618 0.00268 0.03387 1.0344501194711 147061 FINNGEN_R6_O15_COMPLIC_LAB_DELIV FINNGEN NA 2022-01-24 Complications of labour and delivery pregnancy or perinatal disease Pregnancy Or Perinatal Disease
rs8076052 3618 0.00144 0.12863 1.13726925668508 175268 FINNGEN_R6_M13_REACTARTH FINNGEN NA 2022-01-24 Reactive arthropathies musculoskeletal or connective tissue disease Musculoskeletal Or Connective Tissue Disease
rs8076052 3618 0.0044 0.00200493 1.00200694121604 484598 GCST90038616 GCST PMID:33959723 2021-04-08 Asthma respiratory or thoracic disease Respiratory Or Thoracic Disease
rs8076052 3618 0.00226 -0.58527 0.556955463534166 173494 FINNGEN_R6_M13_CLAWCLUBHANDFOOT FINNGEN NA 2022-01-24 "Acquired clawhand, clubhand, clawfoot and clubfoot" musculoskeletal or connective tissue disease Musculoskeletal Or Connective Tissue Disease
rs12601079 3618 0.00169 -0.10085 0.904068633010552 259312 FINNGEN_R6_D3_PURPURA_AND3_OTHER_HAEMORRHAGIC FINNGEN NA 2022-01-24 Purpura and other haemorrhagic conditions hematologic disease Hematologic Disease
rs12601079 3618 0.00183 -0.39692 0.672387814506234 215303 FINNGEN_R6_E4_DMNASKETO FINNGEN NA 2022-01-24 Unspecified diabetes with ketoacidosis pancreas disease Pancreas Disease
rs12601079 3618 0.000617 0.13056 1.13946630582091 242977 FINNGEN_R6_H7_PTOSIS FINNGEN NA 2022-01-24 Ptosis of eyelid disease of visual system Disease Of Visual System
rs12601079 3618 0.00133 -0.08518 0.918346967069271 260405 FINNGEN_R6_D3_COAGDEF_PURPUR_HAEMORRHAGIC FINNGEN NA 2022-01-24 "Coagulation defects, purpura and other haemorrhagic conditions" hematologic disease Hematologic Disease
rs12601079 3618 0.0001462 0.0528 1.05421878027752 80610 GCST005647 GCST PMID:29566793 2018-03-21 Amyotrophic lateral sclerosis nervous system disease Nervous System Disease
rs12601079 3618 0.0001462 0.0528 1.05421878027752 80610 GCST005647 GCST PMID:29566793 2018-03-21 Amyotrophic lateral sclerosis nervous system disease Nervous System Disease
rs12601079 3618 0.0001462 0.0528 1.05421878027752 80610 GCST005647 GCST PMID:29566793 2018-03-21 Amyotrophic lateral sclerosis nervous system disease Nervous System Disease
rs12601079 3618 0.0001462 0.0528 1.05421878027752 80610 GCST005647 GCST PMID:29566793 2018-03-21 Amyotrophic lateral sclerosis nervous system disease Nervous System Disease
rs12601079 3618 0.0006385 0.0616 1.06353684489578 36052 GCST004692 GCST PMID:27455348 2016-07-25 Amyotrophic lateral sclerosis nervous system disease Nervous System Disease
rs12601079 3618 0.00413 -0.08306 0.92029592780789 258352 FINNGEN_R6_ST19_FOREI_BODY_EXTER_EYE FINNGEN NA 2022-01-24 Foreign body on external eye disease of visual system Disease Of Visual System
rs12601079 3618 0.00408 0.09529 1.09997780243921 243506 FINNGEN_R6_H7_CHALAZION FINNGEN NA 2022-01-24 Chalazion infectious disease Infectious Disease
rs12601079 3618 0.00228 -0.17291 0.841213320636669 253909 FINNGEN_R6_FE_STRICT FINNGEN NA 2022-01-24 "Focal epilepsy, strict definition" nervous system disease Nervous System Disease
rs12601079 3618 0.00313 -0.05462 0.946844880654591 216069 FINNGEN_R6_G6_EPLEPSY FINNGEN NA 2022-01-24 Epilepsy nervous system disease Nervous System Disease
rs4789671 3618 0.00251 -0.03171 0.968787489717639 260405 FINNGEN_R6_F5_NEUROTIC FINNGEN NA 2022-01-24 "Neurotic, stress-related and somatoform disorders" nervous system disease Nervous System Disease
rs4789671 3618 0.00165 -0.03284 0.96769337814372 260405 FINNGEN_R6_KRA_PSY_ANXIETY FINNGEN NA 2022-01-24 Anxiety disorders nervous system disease Nervous System Disease
rs4789671 3618 0.001742 -0.0127 0.987380304684022 944133 GCST90014033 GCST PMID:33888516 2021-04-22 Haemorrhoidal disease cardiovascular disease Cardiovascular Disease
rs4789671 3618 2.3e-05 0.065 1.06715902438419 117165 GCST003374 GCST PMID:26831199 2016-01-21 Chronic kidney disease urinary system disease Urinary System Disease
rs4789671 3618 0.00407 0.20234 1.22426418718055 253768 FINNGEN_R6_AB1_SYPHILIS FINNGEN NA 2022-01-24 Syphilis infectious disease Infectious Disease
rs4789671 3618 0.00316 0.20652 1.22939232181762 255087 FINNGEN_R6_H8_EXTDISINOTH FINNGEN NA 2022-01-24 "Disorder of external ear, unspecified" disease of ear Disease Of Ear
rs4789671 3618 0.00193 -0.05675 0.94483024740489 260405 FINNGEN_R6_F5_PERSOBEH FINNGEN NA 2022-01-24 Disorders of adult personality and behaviour nervous system disease Nervous System Disease
rs4789671 3618 0.00386 -0.26552 0.766807106590136 241450 FINNGEN_R6_I9_STENOSIS FINNGEN NA 2022-01-24 "Occlusion and stenosis of arteries, not leading to stroke" cardiovascular disease Cardiovascular Disease
rs650543 3618 0.00331 0.14994 1.16176453476498 259983 FINNGEN_R6_AB1_RESP_TUBERCU FINNGEN NA 2022-01-24 Respiratry tuberculosis infectious disease Infectious Disease
rs650543 3618 0.00405 0.21544 1.24040755623696 260405 FINNGEN_R6_D3_HAEMOLYTICANAEMIA FINNGEN NA 2022-01-24 Haemolytic anaemias hematologic disease Hematologic Disease
rs650543 3618 0.00433 -0.4958 0.609083445581156 256741 FINNGEN_R6_D3_COMPLEMENTDEF FINNGEN NA 2022-01-24 Defects in the complement system immune system disease Immune System Disease
rs650543 3618 0.00331 0.15006 1.16190395487419 260030 FINNGEN_R6_TBC_RESP FINNGEN NA 2022-01-24 Respiratory tuberculosis infectious disease Infectious Disease
rs650543 3618 0.00117 0.17987 1.19706173498065 232566 FINNGEN_R6_K11_PANCOTH FINNGEN NA 2022-01-24 Other diseases of pancreas pancreas disease Pancreas Disease
rs650543 3618 0.00323 -0.30925 0.733997247774994 251243 FINNGEN_R6_L12_NAILNAS FINNGEN NA 2022-01-24 Other and unspecified nail disorders integumentary system disease Integumentary System Disease
rs650543 3618 0.00366 0.34928 1.41804618769232 259015 FINNGEN_R6_Q17_PHAKOMATOSES_NOT_ELSEW_CLASSIFIED FINNGEN NA 2022-01-24 "Phakomatoses, not elsewhere classified" nervous system disease Nervous System Disease
rs7239575 3618 0.000133 -0.03791 0.962799588954984 249793 FINNGEN_R6_KELA_DIAB_INSUL_EXMORE FINNGEN NA 2022-01-24 "Diabetes, insuline treatment (Kela reimbursement) (more control exclusions)" pancreas disease Pancreas Disease
rs7239575 3618 3.6e-05 -0.05346 0.947943857999778 221047 FINNGEN_R6_I9_NONISCHCARDMYOP FINNGEN NA 2022-01-24 Non-ischemic cardiomyopathy cardiovascular disease Cardiovascular Disease
rs7239575 3618 0.00017 -0.00119479 0.998805923477392 484598 GCST90038607 GCST PMID:33959723 2021-04-08 Venous thromboembolism cardiovascular disease Cardiovascular Disease
rs7239575 3618 0.00483 -0.04755 0.953562793800963 260405 FINNGEN_R6_L12_PAPULOSQUAMOUS FINNGEN NA 2022-01-24 Papulosquamous disorders integumentary system disease Integumentary System Disease
rs7239575 3618 0.001933 -0.0205 0.979708696474518 1030836 GCST006414 GCST PMID:30061737 2018-07-30 Atrial fibrillation cardiovascular disease Cardiovascular Disease
rs7239575 3618 0.00046 -0.00321868 0.996786494397406 484598 GCST90038595 GCST PMID:33959723 2021-04-08 Cardiovascular disease cardiovascular disease Cardiovascular Disease
rs7239575 3618 2.51e-05 -0.0333 0.967248341556037 977323 GCST009541 GCST PMID:31919418 2020-01-09 Heart failure cardiovascular disease Cardiovascular Disease
rs7239575 3618 0.0011 -0.02234 0.977907689907171 260405 FINNGEN_R6_E4_ENDONUTRMET FINNGEN NA 2022-01-24 "Endocrine, nutritional and metabolic diseases" endocrine system disease Endocrine System Disease
rs7239575 3618 4.68e-05 -0.03853 0.962202838221675 249334 FINNGEN_R6_DM_OTHER_WIDE FINNGEN NA 2022-01-24 "Other diabetes, wide definition" pancreas disease Pancreas Disease
rs7239575 3618 0.00395 -0.18551 0.830680528734101 257548 FINNGEN_R6_D3_ITP FINNGEN NA 2022-01-24 Idiopathic thrombocytopenic purpura urinary system disease Urinary System Disease
rs7239575 3618 0.00034 -0.00300787 0.996996649108869 484598 GCST90038604 GCST PMID:33959723 2021-04-08 Hypertension cardiovascular disease Cardiovascular Disease
rs7239575 3618 1.05e-05 -0.05771 0.943923645605871 154248 FINNGEN_R6_I9_HEARTFAIL_AND_ANTIHYPERT FINNGEN NA 2022-01-24 Heart failure and antihypertensive medication cardiovascular disease Cardiovascular Disease
rs7239575 3618 0.000778 -0.06051 0.94128435612778 147061 FINNGEN_R6_GEST_DIABETES FINNGEN NA 2022-01-24 Gestational diabetes (for exclusion) pregnancy or perinatal disease Pregnancy Or Perinatal Disease
rs7239575 3618 2.071e-05 -0.0331 0.967441810570605 659316 GCST006867 GCST PMID:30054458 2018-07-27 Type 2 diabetes pancreas disease Pancreas Disease
rs7239575 3618 0.0037 -0.01 0.990049833749168 59774 GCST90016618 GCST PMID:33686288 2021-03-08 Schizophrenia vs ADHD (ordinary least squares (OLS)) nervous system disease Nervous System Disease
rs7239575 3618 0.00344 -0.02473 0.975573281257826 260360 FINNGEN_R6_I9_HYPTENS FINNGEN NA 2022-01-24 Hypertension cardiovascular disease Cardiovascular Disease
rs7239575 3618 0.00426 -0.02779 0.97259258980094 203871 FINNGEN_R6_FG_HYPERTENSION FINNGEN NA 2022-01-24 Hypertensive diseases (excluding secondary) cardiovascular disease Cardiovascular Disease
rs7239575 3618 0.00363 -0.03154 0.968952197590664 255750 FINNGEN_R6_CHOLELITH_BROAD FINNGEN NA 2022-01-24 "Cholelithiasis, broad definition with cholecystitis" gastrointestinal disease Gastrointestinal Disease
rs7239575 3618 0.000706 -0.04958 0.951629024769187 195346 FINNGEN_R6_I9_NONRHEVALV FINNGEN NA 2022-01-24 Non-rheumatic valve diseases cardiovascular disease Cardiovascular Disease
rs7239575 3618 0.00289 -0.05896 0.942744478182042 178912 FINNGEN_R6_M13_ARTHRITISNAS FINNGEN NA 2022-01-24 Ohter specific/unspecified arthritis musculoskeletal or connective tissue disease Musculoskeletal Or Connective Tissue Disease
rs7239575 3618 0.00344 -0.0247 0.975602548895276 260405 FINNGEN_R6_I9_HYPERTENSION FINNGEN NA 2022-01-24 Hypertensive diseases cardiovascular disease Cardiovascular Disease
rs7239575 3618 0.00012 -0.03831 0.9624145461331 260405 FINNGEN_R6_I9_HEARTFAIL_AND_OVERWEIGHT FINNGEN NA 2022-01-24 Heart failure and bmi 25plus cardiovascular disease Cardiovascular Disease
rs7239575 3618 0.00084 -0.0233014 0.976967981244428 547261 GCST005195 GCST PMID:29212778 2017-12-06 Coronary artery disease cardiovascular disease Cardiovascular Disease
rs7239575 3618 2.6342666745626e-06 -0.022611732434168 0.977641996770557 602604 GCST90000514 GCST PMID:34187846 2021-06-29 Gastroesophageal reflux disease gastrointestinal disease Gastrointestinal Disease
rs7239575 3618 0.000559 -0.03689 0.963782145554396 244792 FINNGEN_R6_J10_ASTHMACOPDKELA FINNGEN NA 2022-01-24 Asthma/COPD (KELA code 203) respiratory or thoracic disease Respiratory Or Thoracic Disease
rs7239575 3618 1.51e-05 -0.03919 0.96156799387013 260405 FINNGEN_R6_E4_DIABETES FINNGEN NA 2022-01-24 Diabetes mellitus pancreas disease Pancreas Disease
rs7239575 3618 0.004 -0.12631 0.881341588538129 216273 FINNGEN_R6_E4_DM2NEU FINNGEN NA 2022-01-24 Type 2 diabetes with neurological complications urinary system disease Urinary System Disease
rs7239575 3618 0.00237 -0.1564 0.85521703513048 241991 FINNGEN_R6_I9_ANEUR FINNGEN NA 2022-01-24 Endovascular or surgical operations to intracerebral aneurysms cardiovascular disease Cardiovascular Disease
rs7239575 3618 1.73e-05 -0.03863 0.962106622748707 260405 FINNGEN_R6_DIABETES_FG FINNGEN NA 2022-01-24 "Diabetes, varying definitions" pancreas disease Pancreas Disease
rs7239575 3618 6.29e-05 -0.04004 0.960751008343378 259710 FINNGEN_R6_I9_HEARTFAIL_ALLCAUSE FINNGEN NA 2022-01-24 All-cause Heart Failure cardiovascular disease Cardiovascular Disease
rs7239575 3618 0.00012 -0.03831 0.9624145461331 260405 FINNGEN_R6_I9_HEARTFAIL_NS FINNGEN NA 2022-01-24 "Heart failure, not strict" cardiovascular disease Cardiovascular Disease
rs7239575 3618 0.000448 -0.02724 0.973127662856932 260405 FINNGEN_R6_RX_ANTIHYP FINNGEN NA 2022-01-24 Antihypertensive medication - note that there are other indications cardiovascular disease Cardiovascular Disease
rs7239575 3618 0.00406 -0.05241 0.948939721787672 210292 FINNGEN_R6_RHEU_ARTHRITIS_OTH FINNGEN NA 2022-01-24 Other arthritis (FG) musculoskeletal or connective tissue disease Musculoskeletal Or Connective Tissue Disease
rs7239575 3618 0.002072 -0.0173 0.982848785766561 296525 GCST005194 GCST PMID:29212778 2017-12-06 Coronary artery disease cardiovascular disease Cardiovascular Disease
rs77960347 3618 8.848e-05 -0.1043 0.900954970383062 296525 GCST005194 GCST PMID:29212778 2017-12-06 Coronary artery disease cardiovascular disease Cardiovascular Disease
rs77960347 3618 0.00382 -0.16624 0.846842967486174 260405 FINNGEN_R6_D3_BLOOD FINNGEN NA 2022-01-24 Diseases of the blood and blood-forming organs and certain disorders involving the immune mechanism immune system disease Immune System Disease
rs77960347 3618 4.5e-05 -0.193057333297707 0.824434705223685 471717 GCST011364 GCST PMID:33532862 2021-02-03 Myocardial infarction cardiovascular disease Cardiovascular Disease
rs77960347 3618 0.00063 -0.105203 0.900141775257662 547261 GCST005195 GCST PMID:29212778 2017-12-06 Coronary artery disease cardiovascular disease Cardiovascular Disease
rs77960347 3618 0.00491 -0.19098 0.826149110968184 260405 FINNGEN_R6_I9_CHD FINNGEN NA 2022-01-24 Major coronary heart disease event cardiovascular disease Cardiovascular Disease
rs77960347 3618 0.00486 0.66465 1.94381006874051 174679 FINNGEN_R6_M13_PYOGARTH FINNGEN NA 2022-01-24 Pyogenic arthritis infectious disease Infectious Disease
rs77960347 3618 0.000164 0.92236 2.5152193086288 250498 FINNGEN_R6_M13_BONECONTINUITY FINNGEN NA 2022-01-24 Disorders of continuity of bone musculoskeletal or connective tissue disease Musculoskeletal Or Connective Tissue Disease
rs77960347 3618 0.00141 0.83848 2.31284877348826 236673 FINNGEN_R6_F5_NEUROTICOTH FINNGEN NA 2022-01-24 Other neurotic disorders nervous system disease Nervous System Disease
rs77960347 3618 0.001 -0.00431934 0.995689974932738 484598 GCST90038610 GCST PMID:33959723 2021-04-08 Myocardial infarction cardiovascular disease Cardiovascular Disease
rs77960347 3618 0.00216 0.9517 2.59010910420531 259535 FINNGEN_R6_H7_OPTNEURITIS FINNGEN NA 2022-01-24 Optic neuritis disease of visual system Disease Of Visual System
rs77960347 3618 3.66e-05 -0.150042961399634 0.860671 639221 GCST011365 GCST PMID:33532862 2021-02-03 Myocardial infarction cardiovascular disease Cardiovascular Disease
rs613872 3618 0.000407 -0.06434 0.937686132041434 164491 FINNGEN_R6_I9_AF FINNGEN NA 2022-01-24 Atrial fibrillation and flutter cardiovascular disease Cardiovascular Disease
rs613872 3618 0.00193 -0.05351 0.947896461991788 260405 FINNGEN_R6_I9_DOAAC FINNGEN NA 2022-01-24 "Diseases of arteries, arterioles and capillaries" cardiovascular disease Cardiovascular Disease
rs613872 3618 0.00314 -0.07086 0.931592305921243 255530 FINNGEN_R6_H7_KERATITIS FINNGEN NA 2022-01-24 Keratitis disease of visual system Disease Of Visual System
rs613872 3618 0.000607 -0.09569 0.908745683569894 237249 FINNGEN_R6_K11_GINGIVITIS_PERIODONTAL FINNGEN NA 2022-01-24 Gingivitis and periodontal diseases gastrointestinal disease Gastrointestinal Disease
rs613872 3618 0.00115398 0.103792286629233 1.10937 22347 GCST005813 GCST PMID:29559693 2018-03-20 Osteoarthritis of the knee (hospital diagnosed) musculoskeletal or connective tissue disease Musculoskeletal Or Connective Tissue Disease
rs613872 3618 0.00035 -0.00401315 0.995994891925047 484598 GCST90038604 GCST PMID:33959723 2021-04-08 Hypertension cardiovascular disease Cardiovascular Disease
rs613872 3618 1.869e-16 0.02505 NA 357957 GCST006475 GCST PMID:29942085 2018-06-25 Depressed affect nervous system disease Nervous System Disease
rs613872 3618 0.000188 -0.12892 0.879044286275618 260405 FINNGEN_R6_F5_BEHEMOCHILD FINNGEN NA 2022-01-24 Behauvioural and emotional disorders with onset usually occuring in childhood and adolescence nervous system disease Nervous System Disease
rs613872 3618 2.75e-15 -0.42108 0.656337592301451 250178 FINNGEN_R6_H7_CORNEALOTH FINNGEN NA 2022-01-24 Other disorders of cornea disease of visual system Disease Of Visual System
rs613872 3618 0.000692 -0.07972 0.923374855153162 147944 FINNGEN_R6_FG_DOAAC FINNGEN NA 2022-01-24 "Diseases of arteries, arterioles and capillaries (FINNGEN)" cardiovascular disease Cardiovascular Disease
rs613872 3618 0.00428 -0.05709 0.944509059725772 195346 FINNGEN_R6_I9_NONRHEVALV FINNGEN NA 2022-01-24 Non-rheumatic valve diseases cardiovascular disease Cardiovascular Disease
rs613872 3618 0.00165 -0.17669 0.838039536515675 254383 FINNGEN_R6_GE_MODE FINNGEN NA 2022-01-24 "Generalized epilepsy, mode (most common among epilepsy diagnosis)" nervous system disease Nervous System Disease
rs613872 3618 0.00047 -0.30303 0.738576938729958 249240 FINNGEN_R6_H7_CORNEALNAS FINNGEN NA 2022-01-24 Other and unspecified corneal deformities and disorders disease of visual system Disease Of Visual System
rs613872 3618 8.80084161231667e-06 -0.0131424032052923 NA 330759 GCST90012115 GCST PMID:32986727 2020-09-28 Age-related hearing impairment (MTAG) nervous system disease Nervous System Disease
rs613872 3618 0.001511 -0.0241 0.976188086068199 360838 GCST005038 GCST PMID:29083406 2017-10-30 Allergic disease (asthma, hay fever or eczema) immune system disease Immune System Disease
rs613872 3618 0.00353 -0.03309 0.967451485037083 229974 FINNGEN_R6_I9_VHD FINNGEN NA 2022-01-24 Valvular heart disease including rheumatic fever cardiovascular disease Cardiovascular Disease
rs613872 3618 0.00246 0.07577 1.0787144413016 165372 FINNGEN_R6_ASTHMA_PNEUMONIA_AND_SEPSIS FINNGEN NA 2022-01-24 Asthma-related pneumonia or sepsis infectious disease Infectious Disease
rs613872 3618 0.00123 -0.04021 0.960587694554025 260405 FINNGEN_R6_K11_ORAL FINNGEN NA 2022-01-24 "Diseases of oral cavity, salivary glands and jaws" gastrointestinal disease Gastrointestinal Disease
rs613872 3618 1.17e-05 -0.83891 0.432181344450459 248846 FINNGEN_R6_H7_BULLKERATOPATHY FINNGEN NA 2022-01-24 Bullous keratopathy integumentary system disease Integumentary System Disease
rs613872 3618 0.00135207256319428 0.0024553 1.00245831671752 217584 GCST005903 GCST PMID:29662059 2018-04-16 Major depressive disorder (ICD-10 coded) nervous system disease Nervous System Disease
rs613872 3618 0.00032 -0.013 0.987084135020288 45494 GCST90016624 GCST PMID:33686288 2021-03-08 Schizophrenia vs Tourette's syndrome and other tic disorders (ordinary least squares (OLS)) nervous system disease Nervous System Disease
rs613872 3618 0.00499 0.04241 1.04332215315431 254382 FINNGEN_R6_H8_CONSENHEARINGLOSS FINNGEN NA 2022-01-24 Conductive and sensorineural hearing loss nervous system disease Nervous System Disease
rs613872 3618 0.00484 -0.31527 0.729591857871415 256874 FINNGEN_R6_SFN FINNGEN NA 2022-01-24 Small fibre neuropathy nervous system disease Nervous System Disease
rs613872 3618 0.00183823063688353 0.0048283 1.00483997502305 322580 GCST005902 GCST PMID:29662059 2018-04-16 Depression (broad) nervous system disease Nervous System Disease
rs613872 3618 0.00455 -0.08014 0.92298711914426 260405 FINNGEN_R6_FG_PULMHEART FINNGEN NA 2022-01-24 Pulmonary heart disease cardiovascular disease Cardiovascular Disease
rs613872 3618 0.00435 -0.10837 0.897295535654787 135546 FINNGEN_R6_N14_INFLUTH FINNGEN NA 2022-01-24 Inflammatory disease of uterus reproductive system or breast disease Reproductive System Or Breast Disease
rs613872 3618 0.000951 -0.53124 0.587875551848471 260405 FINNGEN_R6_P16_OTH_DISORD_ORIGINA_PERINA_PERIOD FINNGEN NA 2022-01-24 Other disorders originating in the perinatal period pregnancy or perinatal disease Pregnancy Or Perinatal Disease
rs613872 3618 0.00033 -0.0095 0.9905449824429 93491 GCST90016622 GCST PMID:33686288 2021-03-08 Schizophrenia vs major depressive disorder (ordinary least squares (OLS)) nervous system disease Nervous System Disease
rs613872 3618 3.85595307989884e-07 0.0322185317435577 1.03274316781212 602604 GCST90000514 GCST PMID:34187846 2021-06-29 Gastroesophageal reflux disease gastrointestinal disease Gastrointestinal Disease
rs613872 3618 0.00239 -0.07166 0.930847330106563 216069 FINNGEN_R6_G6_EPLEPSY FINNGEN NA 2022-01-24 Epilepsy nervous system disease Nervous System Disease
rs613872 3618 0.00244 0.07596 1.07891941651748 165357 FINNGEN_R6_ASTHMA_PNEUMONIA FINNGEN NA 2022-01-24 Asthma-related pneumonia infectious disease Infectious Disease
rs613872 3618 0.00455 -0.08018 0.922950200397874 259901 FINNGEN_R6_I9_PULMEMB FINNGEN NA 2022-01-24 Pulmonary embolism cardiovascular disease Cardiovascular Disease
rs613872 3618 0.00129 0.36813 1.44502988064839 258274 FINNGEN_R6_J10_HYPERSPNEUMONI FINNGEN NA 2022-01-24 Hypersensitivity pneumonitis due to organic dust respiratory or thoracic disease Respiratory Or Thoracic Disease
rs613872 3618 6.197e-06 0.02 1.02020134002676 75306 GCST003769 GCST PMID:27089181 2016-04-18 Depression nervous system disease Nervous System Disease
rs613872 3618 0.0016 -0.0073 0.992726580281987 7507 GCST90016617 GCST PMID:33686288 2021-03-08 Obsessive compulsive disorder vs Tourette's syndrome and other tic disorders (ordinary least squares (OLS)) nervous system disease Nervous System Disease
rs41292412 3618 0.00354 0.44896 1.56668198866654 234687 FINNGEN_R6_K11_PERIODON_CHRON FINNGEN NA 2022-01-24 Chronic periodontitis gastrointestinal disease Gastrointestinal Disease
rs41292412 3618 0.00196 -0.20511 0.814557710135045 260405 FINNGEN_R6_I9_DOAAC FINNGEN NA 2022-01-24 "Diseases of arteries, arterioles and capillaries" cardiovascular disease Cardiovascular Disease
rs41292412 3618 0.00402 -0.42487 0.653854780726508 238869 FINNGEN_R6_L12_ALLERGICCONTACT FINNGEN NA 2022-01-24 Alergic contact dermatitis integumentary system disease Integumentary System Disease
rs41292412 3618 0.000495 0.76655 2.15232789874971 260405 FINNGEN_R6_K11_PERIODON_CHRON_COMPL FINNGEN NA 2022-01-24 "Chronic periodontitis, complicated" gastrointestinal disease Gastrointestinal Disease
rs41292412 3618 0.00458 0.26189 1.29938360237156 248068 FINNGEN_R6_ST19_FRACT_SHOUL_UPPER_ARM FINNGEN NA 2022-01-24 Fracture of shoulder and upper arm musculoskeletal or connective tissue disease Musculoskeletal Or Connective Tissue Disease
rs41292412 3618 0.000235 -0.74557 0.474463778494883 83084 FINNGEN_R6_N14_MENOPAUSOT FINNGEN NA 2022-01-24 Other menopausal disorders reproductive system or breast disease Reproductive System Or Breast Disease
rs41292412 3618 0.004524 0.1627 1.17668363164292 796661 GCST90027161 GCST PMID:34454985 2021-08-26 Atopic dermatitis integumentary system disease Integumentary System Disease
rs41292412 3618 0.00291 0.6424 1.90103789965233 142833 FINNGEN_R6_O15_PUERP_INFECT_OTHER FINNGEN NA 2022-01-24 Other puerperal infections infectious disease Infectious Disease
rs489693 3618 7.58e-07 0.05364 1.0551046960855 260405 FINNGEN_R6_DIABETES_FG FINNGEN NA 2022-01-24 "Diabetes, varying definitions" pancreas disease Pancreas Disease
rs489693 3618 0.00441 0.10802 1.11407002656419 258871 FINNGEN_R6_N14_GLOMEINOTH FINNGEN NA 2022-01-24 Glomerular disorders in diseases classified elsewhere urinary system disease Urinary System Disease
rs489693 3618 0.00438 0.0435 1.04445999431203 260405 FINNGEN_R6_I9_DOAAC FINNGEN NA 2022-01-24 "Diseases of arteries, arterioles and capillaries" cardiovascular disease Cardiovascular Disease
rs489693 3618 0.00263 0.06324 1.06528247634795 199410 FINNGEN_R6_DM_SEVERAL_COMPLICATIONS FINNGEN NA 2022-01-24 "Diabetes, several complications" pancreas disease Pancreas Disease
rs489693 3618 0.00303 -0.15145 0.859460854241331 260405 FINNGEN_R6_K11_KELACROHN FINNGEN NA 2022-01-24 "Crohn's disease patients in KELA-register (KELA code 209, or 208 with ICD K50)" gastrointestinal disease Gastrointestinal Disease
rs489693 3618 0.00386 0.23273 1.26204068233751 215619 FINNGEN_R6_E4_DM1PERIPH FINNGEN NA 2022-01-24 Type 1 diabetes with peripheral circulatory complications cardiovascular disease Cardiovascular Disease
rs489693 3618 0.00481 0.1734 1.18934174664804 174203 FINNGEN_R6_M13_MONOARTHRITIS FINNGEN NA 2022-01-24 "Monoarthritis, not elsewhere classified" musculoskeletal or connective tissue disease Musculoskeletal Or Connective Tissue Disease
rs489693 3618 0.004893 0.0228 1.02306190670327 417596 GCST007092 GCST PMID:30664745 2019-01-21 Osteoarthritis of the hip or knee musculoskeletal or connective tissue disease Musculoskeletal Or Connective Tissue Disease
rs489693 3618 0.0017 -0.000804655 0.99919566864802 484598 GCST90038613 GCST PMID:33959723 2021-04-08 Stroke cardiovascular disease Cardiovascular Disease
rs489693 3618 0.000635 0.03485 1.03546437749344 260405 FINNGEN_R6_I9_HYPERTENSION FINNGEN NA 2022-01-24 Hypertensive diseases cardiovascular disease Cardiovascular Disease
rs489693 3618 5.51e-07 0.05472 1.05624482471591 260405 FINNGEN_R6_E4_DIABETES FINNGEN NA 2022-01-24 Diabetes mellitus pancreas disease Pancreas Disease
rs489693 3618 3.67e-06 0.03829 1.0390325086189 260405 FINNGEN_R6_E4_ENDONUTRMET FINNGEN NA 2022-01-24 "Endocrine, nutritional and metabolic diseases" endocrine system disease Endocrine System Disease
rs489693 3618 0.00108 0.06489 1.06704164334759 253928 FINNGEN_R6_I9_PAD FINNGEN NA 2022-01-24 Peripheral artery disease cardiovascular disease Cardiovascular Disease
rs489693 3618 6.67e-05 0.45716 1.57958159708741 191068 FINNGEN_R6_DM_PERIPH_ANGIOPATHY FINNGEN NA 2022-01-24 Peripheral angiopathy cardiovascular disease Cardiovascular Disease
rs489693 3618 1.495e-06 0.0375 1.03821199708183 298957 GCST007517 GCST PMID:29632382 2018-04-09 Type 2 diabetes pancreas disease Pancreas Disease
rs489693 3618 0.000279 0.0724 1.07508529218533 245732 FINNGEN_R6_I9_HEARTFAIL_AND_CHD FINNGEN NA 2022-01-24 Heart failure and coronary heart disease cardiovascular disease Cardiovascular Disease
rs489693 3618 0.000609 0.03501 1.03563006504849 260360 FINNGEN_R6_I9_HYPTENS FINNGEN NA 2022-01-24 Hypertension cardiovascular disease Cardiovascular Disease
rs489693 3618 0.00223 0.11648 1.1235350395417 216574 FINNGEN_R6_DM_MACULOPATHY_EXMORE FINNGEN NA 2022-01-24 Diabetic maculopathy (more control exclusions) disease of visual system Disease Of Visual System
rs489693 3618 0.00486 0.14501 1.15605113072153 141693 FINNGEN_R6_E4_OVARDYS FINNGEN NA 2022-01-24 Ovarian dysfunction reproductive system or breast disease Reproductive System Or Breast Disease
rs489693 3618 0.000166 -0.24402 0.783471964666874 235151 FINNGEN_R6_AB1_SALMONELLA_OTH FINNGEN NA 2022-01-24 Other salmonella infections infectious disease Infectious Disease
rs489693 3618 0.004 -0.21343 0.807808704780812 194842 FINNGEN_R6_M13_SACROCOGG FINNGEN NA 2022-01-24 "Sacrococcygeal disorders, not elsewhere classified" musculoskeletal or connective tissue disease Musculoskeletal Or Connective Tissue Disease
rs489693 3618 2.204e-08 0.043 1.04393789485061 659316 GCST006867 GCST PMID:30054458 2018-07-27 Type 2 diabetes pancreas disease Pancreas Disease
rs489693 3618 0.00219 0.03691 1.03759963266881 260405 FINNGEN_R6_I9_IHD FINNGEN NA 2022-01-24 "Ischaemic heart disease, wide definition" cardiovascular disease Cardiovascular Disease
rs489693 3618 9.54e-05 0.04707 1.04819538018825 259710 FINNGEN_R6_I9_HEARTFAIL_ALLCAUSE FINNGEN NA 2022-01-24 All-cause Heart Failure cardiovascular disease Cardiovascular Disease
rs489693 3618 4.66e-07 0.05759 1.05928060161892 249334 FINNGEN_R6_DM_OTHER_WIDE FINNGEN NA 2022-01-24 "Other diabetes, wide definition" pancreas disease Pancreas Disease
rs489693 3618 0.0044 0.07839 1.08154437873703 245715 FINNGEN_R6_H7_RETINOPATHYDIAB FINNGEN NA 2022-01-24 Diabetic retinopathy disease of visual system Disease Of Visual System
rs489693 3618 1e-04 0.19084 1.21026579406202 216474 FINNGEN_R6_E4_DM2PERIPH FINNGEN NA 2022-01-24 Type 2 diabetes with peripheral circulatory complications cardiovascular disease Cardiovascular Disease
rs489693 3618 0.000666 0.0288 1.02921873014336 977323 GCST009541 GCST PMID:31919418 2020-01-09 Heart failure cardiovascular disease Cardiovascular Disease
rs489693 3618 0.000583 -0.0968 0.90773753548683 236143 FINNGEN_R6_K11_DISORD_TEETH FINNGEN NA 2022-01-24 Other disorders of teeth and supporting structures gastrointestinal disease Gastrointestinal Disease
rs489693 3618 3.73e-05 -0.21043 0.810235769672193 236778 FINNGEN_R6_F5_OCD FINNGEN NA 2022-01-24 Obsessive-compulsive disorder nervous system disease Nervous System Disease
rs489693 3618 0.00103 -0.19884 0.819681031806657 250508 FINNGEN_R6_ULCERILEO FINNGEN NA 2022-01-24 Ulcerative ileocolitis gastrointestinal disease Gastrointestinal Disease
rs489693 3618 2.9e-06 0.0676586484738149 1.07 69033 GCST005047 GCST PMID:22885922 2012-09-01 Type 2 diabetes pancreas disease Pancreas Disease
rs489693 3618 0.00229 0.02841 1.02881741310051 260405 FINNGEN_R6_RHEUMA_ENDPOINTS FINNGEN NA 2022-01-24 Finngen Rheumatological endpoints musculoskeletal or connective tissue disease Musculoskeletal Or Connective Tissue Disease
rs489693 3618 0.00456 -0.08977 0.914141413619174 255845 FINNGEN_R6_F5_PSYCHOTH FINNGEN NA 2022-01-24 Other and unspecified nonorganic psychotic disorders nervous system disease Nervous System Disease
rs489693 3618 0.000548 -0.28895 0.74904965694922 257491 FINNGEN_R6_CAMPYLOENTERITIS FINNGEN NA 2022-01-24 Campylobacter enteritis infectious disease Infectious Disease
rs489693 3618 6.945e-05 0.0215 1.02173279033738 296525 GCST005194 GCST PMID:29212778 2017-12-06 Coronary artery disease cardiovascular disease Cardiovascular Disease
rs489693 3618 0.000105 0.04657 1.04767141350074 260405 FINNGEN_R6_I9_HEARTFAIL_AND_OVERWEIGHT FINNGEN NA 2022-01-24 Heart failure and bmi 25plus cardiovascular disease Cardiovascular Disease
rs489693 3618 4.65e-06 0.05489 1.05642440159972 249793 FINNGEN_R6_KELA_DIAB_INSUL_EXMORE FINNGEN NA 2022-01-24 "Diabetes, insuline treatment (Kela reimbursement) (more control exclusions)" pancreas disease Pancreas Disease
rs489693 3618 0.000311 0.04955 1.05079813080789 251149 FINNGEN_R6_I9_CORATHER FINNGEN NA 2022-01-24 Coronary atherosclerosis cardiovascular disease Cardiovascular Disease
rs489693 3618 0.000105 0.04657 1.04767141350074 260405 FINNGEN_R6_I9_HEARTFAIL_NS FINNGEN NA 2022-01-24 "Heart failure, not strict" cardiovascular disease Cardiovascular Disease
rs489693 3618 2.81e-05 -0.07509 0.927659993172032 147061 FINNGEN_R6_N14_BREAST FINNGEN NA 2022-01-24 Disorders of breast reproductive system or breast disease Reproductive System Or Breast Disease
rs489693 3618 0.00173 0.07759 1.08067948923597 250200 FINNGEN_R6_H8_NONSUPPNAS FINNGEN NA 2022-01-24 Nonsuppurative otitis media disease of ear Disease Of Ear
rs489693 3618 0.00268 -0.20762 0.812515734034666 260206 FINNGEN_R6_J10_PYOTHORAX FINNGEN NA 2022-01-24 Pyothorax respiratory or thoracic disease Respiratory Or Thoracic Disease
rs489693 3618 0.000102 0.0307144449088657 1.031191 639221 GCST011365 GCST PMID:33532862 2021-02-03 Myocardial infarction cardiovascular disease Cardiovascular Disease
rs12454712 3618 4.19e-06 -0.04583 0.955204333125425 249793 FINNGEN_R6_KELA_DIAB_INSUL_EXMORE FINNGEN NA 2022-01-24 "Diabetes, insuline treatment (Kela reimbursement) (more control exclusions)" pancreas disease Pancreas Disease
rs12454712 3618 0.0013 -0.0716 0.930903182621929 198732 FINNGEN_R6_M13_CERVICOBRACHSDR FINNGEN NA 2022-01-24 Cervicobrachial syndrome nervous system disease Nervous System Disease
rs12454712 3618 5.9e-08 -0.00340938 0.996596425336585 484598 GCST90038599 GCST PMID:33959723 2021-04-08 Diabetes or endocrine disease pancreas disease Pancreas Disease
rs12454712 3618 0.00193 -0.03936 0.961404541205042 260405 FINNGEN_R6_I9_DOAAC FINNGEN NA 2022-01-24 "Diseases of arteries, arterioles and capillaries" cardiovascular disease Cardiovascular Disease
rs12454712 3618 0.00102 0.12158 1.12927970468793 174974 FINNGEN_R6_M13_FLATFOOT FINNGEN NA 2022-01-24 Flat foot [pes planus] (acquired) musculoskeletal or connective tissue disease Musculoskeletal Or Connective Tissue Disease
rs12454712 3618 0.00012 -0.0276463 0.972732361398443 547261 GCST005195 GCST PMID:29212778 2017-12-06 Coronary artery disease cardiovascular disease Cardiovascular Disease
rs12454712 3618 7.28e-06 -0.04081 0.960011514808502 260405 FINNGEN_R6_E4_DIABETES FINNGEN NA 2022-01-24 Diabetes mellitus pancreas disease Pancreas Disease
rs12454712 3618 0.000198 -0.02562 0.974705407298706 260405 FINNGEN_R6_E4_ENDONUTRMET FINNGEN NA 2022-01-24 "Endocrine, nutritional and metabolic diseases" endocrine system disease Endocrine System Disease
rs12454712 3618 0.00108 0.05213 1.0535126902613 260405 FINNGEN_R6_ABDOM_HERNIA FINNGEN NA 2022-01-24 Hernia of abodminal wall gastrointestinal disease Gastrointestinal Disease
rs12454712 3618 0.00315 -0.05108 0.950202651279595 253298 FINNGEN_R6_I9_ATHSCLE FINNGEN NA 2022-01-24 "Atherosclerosis, excluding cerebral, coronary and PAD" cardiovascular disease Cardiovascular Disease
rs12454712 3618 0.00488 -0.17613 0.838508970085255 86270 FINNGEN_R6_N14_PROSTAOTH FINNGEN NA 2022-01-24 Other disorders of prostate reproductive system or breast disease Reproductive System Or Breast Disease
rs12454712 3618 0.00196 0.18067 1.19801976753056 225608 FINNGEN_R6_K11_BARRET FINNGEN NA 2022-01-24 Barret oesophagus gastrointestinal disease Gastrointestinal Disease
rs12454712 3618 2.3e-10 -0.00282517 0.997178817037195 484598 GCST90038633 GCST PMID:33959723 2021-04-08 Diabetes pancreas disease Pancreas Disease
rs12454712 3618 0.00169 -0.02285 0.977409084140596 260405 FINNGEN_R6_M13_DORSOPATHY FINNGEN NA 2022-01-24 Dorsopathies musculoskeletal or connective tissue disease Musculoskeletal Or Connective Tissue Disease
rs12454712 3618 0.00087 -0.000567654 0.99943250708505 484598 GCST90038634 GCST PMID:33959723 2021-04-08 Type 2 diabetes pancreas disease Pancreas Disease
rs12454712 3618 0.0005842 -0.09941 0.90537142963053 1059456 GCST011078 GCST PMID:32404885 2020-05-13 COVID-19 (very severe respiratory confirmed vs population) RELEASE 5 infectious disease Infectious Disease
rs12454712 3618 0.0029 0.03739 1.0380978000431 199258 FINNGEN_R6_I9_OTHARR FINNGEN NA 2022-01-24 Other arrhytmias cardiovascular disease Cardiovascular Disease
rs12454712 3618 3.21e-06 -0.04429 0.956676481061404 249334 FINNGEN_R6_DM_OTHER_WIDE FINNGEN NA 2022-01-24 "Other diabetes, wide definition" pancreas disease Pancreas Disease
rs12454712 3618 0.00209 0.17055 1.18595694829882 242981 FINNGEN_R6_DM_NEOVASCULAR_GLAUCOMA FINNGEN NA 2022-01-24 Neovascular glaucoma disease of visual system Disease Of Visual System
rs12454712 3618 0.0014 0.00211096 1.00211318964468 484598 GCST90038616 GCST PMID:33959723 2021-04-08 Asthma respiratory or thoracic disease Respiratory Or Thoracic Disease
rs12454712 3618 0.00013 -0.00331988 0.996685624708265 484598 GCST90038604 GCST PMID:33959723 2021-04-08 Hypertension cardiovascular disease Cardiovascular Disease
rs12454712 3618 0.0002501 -0.081016 0.922178936463585 1557411 GCST011083 GCST PMID:32404885 2020-05-13 COVID-19 (hospitalized vs population) RELEASE 5 infectious disease Infectious Disease
rs12454712 3618 0.00129295 0.0673938 1.06971664965713 56637 GCST90086044 GCST PMID:33893285 2021-04-23 Asthma respiratory or thoracic disease Respiratory Or Thoracic Disease
rs12454712 3618 0.0034 -0.0487901641694321 0.952380952380952 69033 GCST005047 GCST PMID:22885922 2012-09-01 Type 2 diabetes pancreas disease Pancreas Disease
rs12454712 3618 8.30808769849615e-05 0.0264683127534495 1.0268217095935 408422 GCST90014325 GCST PMID:34103634 2021-06-08 Asthma respiratory or thoracic disease Respiratory Or Thoracic Disease
rs12454712 3618 2.434e-06 -0.0284 0.971999489235225 296525 GCST005194 GCST PMID:29212778 2017-12-06 Coronary artery disease cardiovascular disease Cardiovascular Disease
rs12454712 3618 5.26e-06 -0.04112 0.959713957362698 260405 FINNGEN_R6_DIABETES_FG FINNGEN NA 2022-01-24 "Diabetes, varying definitions" pancreas disease Pancreas Disease
rs12454712 3618 0.00303 -0.02391 0.976373579425863 242775 FINNGEN_R6_M13_DORSOPATHYOTH FINNGEN NA 2022-01-24 "Other dorsopathies, not elsewhere classified" musculoskeletal or connective tissue disease Musculoskeletal Or Connective Tissue Disease
rs12454712 3618 0.00194 0.17121 1.18673993824296 250596 FINNGEN_R6_H7_GLAUCSECDISEASE FINNGEN NA 2022-01-24 Glaucoma secondary to other eye disorders disease of visual system Disease Of Visual System
rs12454712 3618 0.00485 -0.13302 0.875447582982021 232566 FINNGEN_R6_K11_PANCOTH FINNGEN NA 2022-01-24 Other diseases of pancreas pancreas disease Pancreas Disease
rs12454712 3618 1.8e-05 -0.00400311 0.996004891763961 484598 GCST90038595 GCST PMID:33959723 2021-04-08 Cardiovascular disease cardiovascular disease Cardiovascular Disease
rs56376587 3618 0.000463 -0.03231 0.968206391570686 260405 FINNGEN_R6_E4_DIABETES FINNGEN NA 2022-01-24 Diabetes mellitus pancreas disease Pancreas Disease
rs56376587 3618 0.000279 -0.03961 0.961164220111129 244792 FINNGEN_R6_J10_ASTHMACOPDKELA FINNGEN NA 2022-01-24 Asthma/COPD (KELA code 203) respiratory or thoracic disease Respiratory Or Thoracic Disease
rs56376587 3618 3.71e-05 0.05994 1.06177283826383 216916 FINNGEN_R6_COX_ARTHROSIS FINNGEN NA 2022-01-24 Coxarthrosis [arthrosis of hip](FG) musculoskeletal or connective tissue disease Musculoskeletal Or Connective Tissue Disease
rs56376587 3618 0.00157 -0.0643 0.937723640236875 221456 FINNGEN_R6_K11_FISSANAL FINNGEN NA 2022-01-24 Fissure and fistula of anal and rectal regions gastrointestinal disease Gastrointestinal Disease
rs56376587 3618 0.0001025 0.0416 1.0424774043797 1030836 GCST006414 GCST PMID:30061737 2018-07-30 Atrial fibrillation cardiovascular disease Cardiovascular Disease
rs56376587 3618 0.000922 0.32173 1.37951225736001 81819 FINNGEN_R6_N14_ENDOMETRIOSIS_INTESTINE FINNGEN NA 2022-01-24 Endometriosis of intestine reproductive system or breast disease Reproductive System Or Breast Disease
rs56376587 3618 1.06e-05 0.06495 1.0671056677669 186533 FINNGEN_R6_M13_ARTHTROSIS_COX FINNGEN NA 2022-01-24 "Coxarthrosis," musculoskeletal or connective tissue disease Musculoskeletal Or Connective Tissue Disease
rs56376587 3618 0.000306 0.06423 1.06633762821353 181323 FINNGEN_R6_M13_RHEUMA FINNGEN NA 2022-01-24 Rheumatoid arthritis musculoskeletal or connective tissue disease Musculoskeletal Or Connective Tissue Disease
rs56376587 3618 0.00164 0.07208 1.07474131993033 239229 FINNGEN_R6_STILL_ADULT FINNGEN NA 2022-01-24 Adult-onset Still disease musculoskeletal or connective tissue disease Musculoskeletal Or Connective Tissue Disease
rs56376587 3618 0.00214 -0.08404 0.919394479580416 235112 FINNGEN_R6_K11_LIP_ORAL_MUCOSA FINNGEN NA 2022-01-24 Other diseases of lip and oral mucosa gastrointestinal disease Gastrointestinal Disease
rs56376587 3618 0.00432 0.08477 1.08846669056742 206281 FINNGEN_R6_RHEUMA_SERONEG FINNGEN NA 2022-01-24 Seronegative rheumatoid arthritis musculoskeletal or connective tissue disease Musculoskeletal Or Connective Tissue Disease
rs56376587 3618 0.00073 0.00255869 1.00256196624096 484598 GCST90038597 GCST PMID:33959723 2021-04-08 Gastrointestinal or abdominal disease gastrointestinal disease Gastrointestinal Disease
rs56376587 3618 0.000227 0.05478 1.05630820130667 260405 FINNGEN_R6_M13_ARTHTROSIS_COX_PRIM_ICD10 FINNGEN NA 2022-01-24 "Coxarthrosis, primary" musculoskeletal or connective tissue disease Musculoskeletal Or Connective Tissue Disease
rs56376587 3618 0.000906 0.08487 1.08857554267899 219326 FINNGEN_R6_K11_OTHILEUS FINNGEN NA 2022-01-24 "Other or unspecified ileus, impaction or obstruction" gastrointestinal disease Gastrointestinal Disease
rs56376587 3618 0.00145 0.09909 1.10416566999744 260405 FINNGEN_R6_G6_CPETAL FINNGEN NA 2022-01-24 Cerebral palsy and other paralytic syndromes nervous system disease Nervous System Disease
rs56376587 3618 0.00251 0.15429 1.16682921819129 250508 FINNGEN_R6_ULCERILEO FINNGEN NA 2022-01-24 Ulcerative ileocolitis gastrointestinal disease Gastrointestinal Disease
rs56376587 3618 0.00409 0.21903 1.24486862218601 258570 FINNGEN_R6_G6_PARDIPLE FINNGEN NA 2022-01-24 "Paraplegia, diplegia of upper limbs" nervous system disease Nervous System Disease
rs56376587 3618 0.000396 -0.03245 0.968070852163846 260405 FINNGEN_R6_DIABETES_FG FINNGEN NA 2022-01-24 "Diabetes, varying definitions" pancreas disease Pancreas Disease
rs56376587 3618 0.00498 0.04483 1.04585005028678 246144 FINNGEN_R6_M13_ARTHROSIS_KNEE_PRIM_KNEESURG FINNGEN NA 2022-01-24 "Gonarthrosis, primary, with knee surgery" musculoskeletal or connective tissue disease Musculoskeletal Or Connective Tissue Disease
rs56376587 3618 2.11e-05 -0.04101 0.959819531704491 249334 FINNGEN_R6_DM_OTHER_WIDE FINNGEN NA 2022-01-24 "Other diabetes, wide definition" pancreas disease Pancreas Disease
rs56376587 3618 0.00218 0.06274 1.06474996824789 209654 FINNGEN_R6_RHEUMA_SEROPOS FINNGEN NA 2022-01-24 Seropositive rheumatoid arthritis musculoskeletal or connective tissue disease Musculoskeletal Or Connective Tissue Disease
rs56376587 3618 0.000338 0.0757 1.0786389339335 220926 FINNGEN_R6_K11_ILEUS FINNGEN NA 2022-01-24 Paralytic ileus and intestinal obstruction gastrointestinal disease Gastrointestinal Disease
rs56376587 3618 0.00438 0.09837 1.10337095684611 143874 FINNGEN_R6_N14_ENDOMETRIOSIS_DEEP FINNGEN NA 2022-01-24 Deep endometriosis reproductive system or breast disease Reproductive System Or Breast Disease
rs56376587 3618 0.002411 0.0710374602347394 1.07362144322636 212122 GCST90014054 GCST PMID:33482370 2021-01-19 Shoulder impingement musculoskeletal or connective tissue disease Musculoskeletal Or Connective Tissue Disease
rs56376587 3618 6e-04 0.0023152 1.00231788214502 484598 GCST90038654 GCST PMID:33959723 2021-04-08 Joint disorder musculoskeletal or connective tissue disease Musculoskeletal Or Connective Tissue Disease
rs56376587 3618 0.000187 0.08029 1.08360126648121 252427 FINNGEN_R6_PRIM_COXARTHROSIS FINNGEN NA 2022-01-24 "Primary coxarthrosis, bilateral" musculoskeletal or connective tissue disease Musculoskeletal Or Connective Tissue Disease
rs56376587 3618 0.00207 0.07396 1.07676373408543 259900 FINNGEN_R6_RHEUMA_OTHER_WIDE FINNGEN NA 2022-01-24 "Other (seronegative) rheumatoid arthritis, wide" musculoskeletal or connective tissue disease Musculoskeletal Or Connective Tissue Disease
rs56376587 3618 0.000433 0.4028 1.49600766020939 259877 FINNGEN_R6_SLE_OTH FINNGEN NA 2022-01-24 Other forms of systemic lupus erythematosus urinary system disease Urinary System Disease
rs56376587 3618 0.00038 0.00301446 1.00301900805337 484598 GCST90038601 GCST PMID:33959723 2021-04-08 Musculoskeletal disorder or trauma musculoskeletal or connective tissue disease Musculoskeletal Or Connective Tissue Disease
rs56376587 3618 1.74e-05 0.07395 1.07675296650193 257198 FINNGEN_R6_M13_ARTHTROSIS_COX_PRIM_HIPSURG FINNGEN NA 2022-01-24 "Coxarthrosis, primary, with hip surgery" musculoskeletal or connective tissue disease Musculoskeletal Or Connective Tissue Disease
rs56376587 3618 0.000917 0.05606 1.05766114150135 260405 FINNGEN_R6_M13_RHEUMA_INCLAVO FINNGEN NA 2022-01-24 "Rheumatoid arthritis , including avohilmo" musculoskeletal or connective tissue disease Musculoskeletal Or Connective Tissue Disease
rs56376587 3618 0.00391 -0.06451 0.937526738947784 233465 FINNGEN_R6_F5_PERSMOOD FINNGEN NA 2022-01-24 Persistent mood disorders nervous system disease Nervous System Disease
rs56376587 3618 0.00182 0.25778 1.29405409540484 110740 FINNGEN_R6_E4_TESTICHYPO FINNGEN NA 2022-01-24 Testicular hypofunction reproductive system or breast disease Reproductive System Or Breast Disease
rs56376587 3618 0.001185 0.0265 1.02685424726168 417596 GCST007092 GCST PMID:30664745 2019-01-21 Osteoarthritis of the hip or knee musculoskeletal or connective tissue disease Musculoskeletal Or Connective Tissue Disease
rs56376587 3618 0.000221 -0.02927 0.971154217426142 260405 FINNGEN_R6_RX_ANTIHYP FINNGEN NA 2022-01-24 Antihypertensive medication - note that there are other indications cardiovascular disease Cardiovascular Disease
rs56376587 3618 4.08e-05 -0.04147 0.959378116253244 249793 FINNGEN_R6_KELA_DIAB_INSUL_EXMORE FINNGEN NA 2022-01-24 "Diabetes, insuline treatment (Kela reimbursement) (more control exclusions)" pancreas disease Pancreas Disease
rs56376587 3618 0.00392 -0.05643 0.945132641464528 221758 FINNGEN_R6_K11_OTHANRECT FINNGEN NA 2022-01-24 Other diseases of anus and rectum gastrointestinal disease Gastrointestinal Disease
rs56376587 3618 0.0035 0.00163675 1.00163809020638 484598 GCST90038686 GCST PMID:33959723 2021-04-08 Osteoarthritis musculoskeletal or connective tissue disease Musculoskeletal Or Connective Tissue Disease
rs56376587 3618 0.0013 0.000567199 1.00056735988777 484598 GCST90038689 GCST PMID:33959723 2021-04-08 Atrial fibrillation cardiovascular disease Cardiovascular Disease
rs56376587 3618 0.000232 -0.02569 0.974637180308167 260405 FINNGEN_R6_E4_ENDONUTRMET FINNGEN NA 2022-01-24 "Endocrine, nutritional and metabolic diseases" endocrine system disease Endocrine System Disease
rs56376587 3618 0.0009624 0.0422 1.04310307850579 393873 GCST007091 GCST PMID:30664745 2019-01-21 Osteoarthritis (hip) musculoskeletal or connective tissue disease Musculoskeletal Or Connective Tissue Disease
rs123698 3618 0.000777 0.03596 1.03661438108638 260405 FINNGEN_R6_H8_OTHEREAR FINNGEN NA 2022-01-24 Other disorders of ear disease of ear Disease Of Ear
rs123698 3618 0.00401 0.03589 1.03654182061935 252722 FINNGEN_R6_H8_HL_SEN_NAS FINNGEN NA 2022-01-24 Sensorineural hearing loss nervous system disease Nervous System Disease
rs123698 3618 0.00457 0.08774 1.09170424202247 156000 FINNGEN_R6_ASTHMA_ALLERG_EXMORE FINNGEN NA 2022-01-24 Asthma and allergy (more control exclusions) respiratory or thoracic disease Respiratory Or Thoracic Disease
rs123698 3618 0.00029 -0.07723 0.925676923428075 255723 FINNGEN_R6_H7_GLAUCSUSP FINNGEN NA 2022-01-24 Glaucoma suspect disease of visual system Disease Of Visual System
rs123698 3618 0.00394 0.0666 1.06886784551556 256228 FINNGEN_R6_ST19_FRACT_FEMUR FINNGEN NA 2022-01-24 Fracture of femur musculoskeletal or connective tissue disease Musculoskeletal Or Connective Tissue Disease
rs123698 3618 1.13076161411e-08 -0.0611783108462 0.940655495743735 127265 GCST009722 GCST PMID:31959993 2020-01-20 Glaucoma (multi-trait analysis) disease of visual system Disease Of Visual System
rs123698 3618 0.00307 0.0263 1.02664889694795 260405 FINNGEN_R6_AUTOIMMUNE FINNGEN NA 2022-01-24 Autoimmune diseases immune system disease Immune System Disease
rs123698 3618 0.00283 -0.05234 0.949006149893153 253698 FINNGEN_R6_H8_MED_SUPP FINNGEN NA 2022-01-24 Suppurative and unspecified otitis media disease of ear Disease Of Ear
rs123698 3618 0.00387 -0.09699 0.907565081738712 247178 FINNGEN_R6_H8_OTIMEDNAS FINNGEN NA 2022-01-24 "Otitis media, unspecified" disease of ear Disease Of Ear
rs123698 3618 0.00448 -0.34333 0.709404069585944 253041 FINNGEN_R6_F5_GENDER FINNGEN NA 2022-01-24 Gender identity disorders nervous system disease Nervous System Disease
rs123698 3618 0.00201 0.03715 1.03784868646591 254382 FINNGEN_R6_H8_CONSENHEARINGLOSS FINNGEN NA 2022-01-24 Conductive and sensorineural hearing loss nervous system disease Nervous System Disease
rs123698 3618 0.00466 -0.13342 0.875097473975297 258146 FINNGEN_R6_BACT_INTEST_INFECTION_NOS FINNGEN NA 2022-01-24 Other specified/unspecified bacterial intestinal infections infectious disease Infectious Disease
rs68014430 3618 0.00295 0.31948 1.37641184405391 241630 FINNGEN_R6_H7_LACRIMINFLAMCHRON FINNGEN NA 2022-01-24 Inflammation of lacrimal passages (chronic) disease of visual system Disease Of Visual System
rs68014430 3618 1.681e-10 0.1272 1.1356441238949 40266 GCST004132 GCST PMID:28067908 2017-01-09 Crohn's disease gastrointestinal disease Gastrointestinal Disease
rs68014430 3618 0.003125 0.075714 1.07865403498428 1887658 GCST011081 GCST PMID:32404885 2020-05-13 COVID-19 (hospitalized vs population) RELEASE 5 infectious disease Infectious Disease
rs68014430 3618 0.00284 -0.54277 0.581136273336593 250722 FINNGEN_R6_H7_SEVVISIMPMONOC FINNGEN NA 2022-01-24 "Severe visual impairment, monocular" disease of visual system Disease Of Visual System
rs68014430 3618 7.7e-07 -0.00251621 0.997486953002899 484598 GCST90038637 GCST PMID:33959723 2021-04-08 Hypothyroidism or myxedema endocrine system disease Endocrine System Disease
rs68014430 3618 0.0029 0.00263629 1.00263976806821 484598 GCST90038597 GCST PMID:33959723 2021-04-08 Gastrointestinal or abdominal disease gastrointestinal disease Gastrointestinal Disease
rs68014430 3618 0.0046 0.00208246 1.00208462982576 484598 GCST90038616 GCST PMID:33959723 2021-04-08 Asthma respiratory or thoracic disease Respiratory Or Thoracic Disease
rs68014430 3618 0.0018 0.0021068 1.00210902086248 484598 GCST90038603 GCST PMID:33959723 2021-04-08 Immunological or systemic disorder immune system disease Immune System Disease
rs68014430 3618 0.00095 0.000722202 1.00072246285066 484598 GCST90038683 GCST PMID:33959723 2021-04-08 Inflammatory bowel disease gastrointestinal disease Gastrointestinal Disease
rs68014430 3618 0.00054 0.00217144 1.00217379928321 484598 GCST90038661 GCST PMID:33959723 2021-04-08 Allergy, hypersensitivity or anaphylaxis immune system disease Immune System Disease
rs68014430 3618 0.0024 -0.242 0.78505617755183 249773 FINNGEN_R6_H8_VESTIFUNCNAS FINNGEN NA 2022-01-24 Other/unspecified disorders of vestibular function disease of ear Disease Of Ear
rs68014430 3618 1.8e-07 -0.00283678 0.997167239858335 484598 GCST90038635 GCST PMID:33959723 2021-04-08 Thyroid problem (not cancer) endocrine system disease Endocrine System Disease
rs68014430 3618 3.861e-07 0.08 1.08328706767496 59957 GCST004131 GCST PMID:28067908 2017-01-09 Inflammatory bowel disease gastrointestinal disease Gastrointestinal Disease
rs68014430 3618 0.00026 0.00116464 1.00116531845653 484598 GCST90038628 GCST PMID:33959723 2021-04-08 Gallbladder disease gastrointestinal disease Gastrointestinal Disease
rs68014430 3618 0.00282 -0.14315 0.86662406553565 247962 FINNGEN_R6_L12_SKINSUBCUTISNAS FINNGEN NA 2022-01-24 Other and unspecified disorders of skin and subcutaneous tissue integumentary system disease Integumentary System Disease
rs68014430 3618 0.00027 0.00218147 1.00218385113683 484598 GCST90038621 GCST PMID:33959723 2021-04-08 Bowel problem gastrointestinal disease Gastrointestinal Disease
rs68014430 3618 0.00066 0.000698945 1.00069918931897 484598 GCST90038668 GCST PMID:33959723 2021-04-08 Bronchitis respiratory or thoracic disease Respiratory Or Thoracic Disease
rs68014430 3618 0.0034802003394125 0.0226581630328164 1.02291680899554 408422 GCST90014325 GCST PMID:34103634 2021-06-08 Asthma respiratory or thoracic disease Respiratory Or Thoracic Disease
rs68014430 3618 6.8e-06 -0.00327471 0.996730646014732 484598 GCST90038599 GCST PMID:33959723 2021-04-08 Diabetes or endocrine disease pancreas disease Pancreas Disease
rs68014430 3618 0.00021 0.00113028 1.00113091900717 484598 GCST90038629 GCST PMID:33959723 2021-04-08 Cholelithiasis or gall stones gastrointestinal disease Gastrointestinal Disease
rs12978130 3618 0.00255 0.05712 1.05878285671537 92512 FINNGEN_R6_N14_FEMGENPROL FINNGEN NA 2022-01-24 Female genital prolapse reproductive system or breast disease Reproductive System Or Breast Disease
rs12978130 3618 0.002309 -0.0442 0.956762585819355 59957 GCST004131 GCST PMID:28067908 2017-01-09 Inflammatory bowel disease gastrointestinal disease Gastrointestinal Disease
rs12978130 3618 0.00349 0.03745 1.03816008777971 260405 FINNGEN_R6_H7_CHOROIDRETINA FINNGEN NA 2022-01-24 Disorders of choroid and retina disease of visual system Disease Of Visual System
rs12978130 3618 0.00491 0.03783 1.03855466357772 257444 FINNGEN_R6_DM_RETINOPATHY FINNGEN NA 2022-01-24 Diabetic retinopathy disease of visual system Disease Of Visual System
rs12978130 3618 0.00132 0.08012 1.08341706992306 195703 FINNGEN_R6_DM_HYPOGLYC FINNGEN NA 2022-01-24 Diabetic hypoglycemia pancreas disease Pancreas Disease
rs12978130 3618 0.0014 0.09188 1.09623326619568 244566 FINNGEN_R6_I9_INTRACRA FINNGEN NA 2022-01-24 Nontraumatic intracranial haemmorrhage cardiovascular disease Cardiovascular Disease
rs12978130 3618 0.00274 0.12427 1.13232155655004 217552 FINNGEN_R6_K11_OTHINT FINNGEN NA 2022-01-24 Other diseases of intestine gastrointestinal disease Gastrointestinal Disease
rs12978130 3618 0.000733 0.02373 1.02401379683681 260405 FINNGEN_R6_J10_RESPIRATORY FINNGEN NA 2022-01-24 Diseases of the respiratory system respiratory or thoracic disease Respiratory Or Thoracic Disease
rs12978130 3618 0.00192 0.14793 1.15943173330097 247826 FINNGEN_R6_L12_LICHENSCLERATROPH FINNGEN NA 2022-01-24 Lichen sclerosus et atrophicus integumentary system disease Integumentary System Disease
rs12978130 3618 1.2e-07 0.06107 1.06297331971535 228343 FINNGEN_R6_J10_CHRONTONSADEN FINNGEN NA 2022-01-24 Chronic diseases of tonsils and adenoids immune system disease Immune System Disease
rs12978130 3618 0.00369 0.04021 1.04102936740645 224461 FINNGEN_R6_DM_RETINOPATHY_EXMORE FINNGEN NA 2022-01-24 Diabetic retinopathy (more control exclusions) disease of visual system Disease Of Visual System
rs12978130 3618 0.00162 0.05421 1.0557062771966 253168 FINNGEN_R6_DM_RETINA_PROLIF FINNGEN NA 2022-01-24 Proliferative diabetic retinopathy disease of visual system Disease Of Visual System
rs12978130 3618 0.00397 0.11892 1.12627981229918 240546 FINNGEN_R6_I9_SAH FINNGEN NA 2022-01-24 Subarachnoid haemmorrhage cardiovascular disease Cardiovascular Disease
rs12978130 3618 0.004433 0.094704 1.09933340427409 38932 GCST010781 GCST PMID:32404885 2020-05-13 COVID-19 (predicted covid from self-reported symptoms vs predicted or self-reported non-covid) RELEASE 4 infectious disease Infectious Disease
rs12978130 3618 0.0002018 -0.0694 0.932953424062351 40266 GCST004132 GCST PMID:28067908 2017-01-09 Crohn's disease gastrointestinal disease Gastrointestinal Disease
rs12978130 3618 0.0014 0.04168 1.04256080590807 260405 FINNGEN_R6_I9_CEREBVASC FINNGEN NA 2022-01-24 Cerebrovascular diseases cardiovascular disease Cardiovascular Disease
rs12978130 3618 0.00372 -0.21242 0.80862500373422 251473 FINNGEN_R6_VD_U FINNGEN NA 2022-01-24 Vascular dementia (undefined) cardiovascular disease Cardiovascular Disease
rs12978130 3618 1.62e-07 0.04348 1.04443910532103 260405 FINNGEN_R6_J10_UPPERDIS FINNGEN NA 2022-01-24 Other diseases of upper respiratory tract respiratory or thoracic disease Respiratory Or Thoracic Disease
rs12978130 3618 0.00359 0.07769 1.08078756258847 136817 FINNGEN_R6_N14_SALPHOOPH FINNGEN NA 2022-01-24 Salphingitis and oophoritis reproductive system or breast disease Reproductive System Or Breast Disease
rs12978130 3618 0.00099 -0.00169876 0.998302682076073 484598 GCST90038664 GCST PMID:33959723 2021-04-08 Allergic rhinitis respiratory or thoracic disease Respiratory Or Thoracic Disease
rs58324296 3618 0.0043 -0.0093 0.99074311125161 21069 GCST90016602 GCST PMID:33686288 2021-03-08 Autism spectrum disorder vs obsessive compulsive disorder (ordinary least squares (OLS)) nervous system disease Nervous System Disease
rs58324296 3618 0.0022 -0.013 0.987084135020288 21787 GCST90016597 GCST PMID:33686288 2021-03-08 ADHD vs obsessive compulsive disorder (ordinary least squares (OLS)) nervous system disease Nervous System Disease
rs58324296 3618 0.0039 -0.00131153 0.998689329679598 484598 GCST90038633 GCST PMID:33959723 2021-04-08 Diabetes pancreas disease Pancreas Disease
rs58324296 3618 6.1e-06 -0.00405972 0.995948509522953 484598 GCST90038604 GCST PMID:33959723 2021-04-08 Hypertension cardiovascular disease Cardiovascular Disease
rs58324296 3618 1.1e-05 -0.00425282 0.995756210432839 484598 GCST90038595 GCST PMID:33959723 2021-04-08 Cardiovascular disease cardiovascular disease Cardiovascular Disease
rs708686 3618 0.0003133 -0.0598 NA 6365 GCST003143 GCST PMID:26417704 2015-09-29 Lung disease severity in cystic fibrosis respiratory or thoracic disease Respiratory Or Thoracic Disease
rs708686 3618 0.0014 -0.00231133 0.997691339066424 484598 GCST90038616 GCST PMID:33959723 2021-04-08 Asthma respiratory or thoracic disease Respiratory Or Thoracic Disease
rs708686 3618 0.00054 0.00108587 1.00108645977028 484598 GCST90038697 GCST PMID:33959723 2021-04-08 Disc problem musculoskeletal or connective tissue disease Musculoskeletal Or Connective Tissue Disease
rs708686 3618 9.66e-19 0.1033 1.10882400638583 254733 FINNGEN_R6_K11_CHOLELITH FINNGEN NA 2022-01-24 Cholelithiasis gastrointestinal disease Gastrointestinal Disease
rs708686 3618 0.00208 -0.04008 0.960712579071635 241051 FINNGEN_R6_K11_REFLUX FINNGEN NA 2022-01-24 Gastro-oesophageal reflux disease gastrointestinal disease Gastrointestinal Disease
rs708686 3618 0.00065 -0.07229 0.930261080976462 230321 FINNGEN_R6_K11_FUNCDYSP FINNGEN NA 2022-01-24 Functional dyspepsia gastrointestinal disease Gastrointestinal Disease
rs708686 3618 0.00321 -0.2994 0.74126284498808 246829 FINNGEN_R6_L12_LOCALSCLERODERMA FINNGEN NA 2022-01-24 Localized scleroderma [morphea] disease of visual system Disease Of Visual System
rs708686 3618 0.00267412991773561 -0.0222629213375833 0.977983068628884 408422 GCST90014325 GCST PMID:34103634 2021-06-08 Asthma respiratory or thoracic disease Respiratory Or Thoracic Disease
rs708686 3618 1.2e-05 -0.09697 0.907583233221861 239353 FINNGEN_R6_AB1_VIRAL_OTHER_INTEST_INFECTIONS FINNGEN NA 2022-01-24 Viral and other specified intestinal infections infectious disease Infectious Disease
rs708686 3618 0.00273 0.02945 1.02988793978752 252529 FINNGEN_R6_J10_PNEUMONAS FINNGEN NA 2022-01-24 "Pneumonia, organism unsepcified" infectious disease Infectious Disease
rs708686 3618 2.34e-18 0.10046 1.10567941364298 255750 FINNGEN_R6_CHOLELITH_BROAD FINNGEN NA 2022-01-24 "Cholelithiasis, broad definition with cholecystitis" gastrointestinal disease Gastrointestinal Disease
rs708686 3618 0.000628 0.37194 1.45054594592537 258362 FINNGEN_R6_ULCER_ARTHR FINNGEN NA 2022-01-24 Arthropathy in ulcerative colitis gastrointestinal disease Gastrointestinal Disease
rs708686 3618 1.4e-07 0.00156253 1.00156375138607 484598 GCST90038628 GCST PMID:33959723 2021-04-08 Gallbladder disease gastrointestinal disease Gastrointestinal Disease
rs708686 3618 0.0041 -0.24647 0.781554807829543 258429 FINNGEN_R6_F5_MIXEDDEV FINNGEN NA 2022-01-24 Mixed specific developmental disorders nervous system disease Nervous System Disease
rs708686 3618 5.37e-15 0.08173 1.0851627763222 260405 FINNGEN_R6_K11_GALLBILPANC FINNGEN NA 2022-01-24 "Disorders of gallbladder, biliary tract and pancreas" pancreas disease Pancreas Disease
rs708686 3618 0.00333263779554987 -0.0315076212415 NA 472868 GCST90012877 GCST PMID:33589840 2021-02-15 Alzheimer's disease or family history of Alzheimer's disease nervous system disease Nervous System Disease
rs708686 3618 5.5e-07 0.00142414 1.00142515456894 484598 GCST90038629 GCST PMID:33959723 2021-04-08 Cholelithiasis or gall stones gastrointestinal disease Gastrointestinal Disease
rs708686 3618 0.001 0.00096343 1.00096389424776 484598 GCST90038658 GCST PMID:33959723 2021-04-08 Prolapsed or slipped disc musculoskeletal or connective tissue disease Musculoskeletal Or Connective Tissue Disease
rs708686 3618 0.00274726149993067 0.0463013553668425 1.04739 92957 GCST009979 GCST PMID:31969693 2020-01-23 Major depressive disorder nervous system disease Nervous System Disease
rs708686 3618 0.001865 0.039011 1.03978192118838 1348701 GCST011074 GCST PMID:32404885 2020-05-13 COVID-19 (RELEASE 5) infectious disease Infectious Disease
rs11085216 3618 0.00121 -0.06456 0.937479863782725 230024 FINNGEN_R6_J10_COPD FINNGEN NA 2022-01-24 COPD respiratory or thoracic disease Respiratory Or Thoracic Disease
rs11085216 3618 0.00327 -0.06355 0.938427196767772 243188 FINNGEN_R6_ST19_FRACT_WRIST_HAND_LEVEL FINNGEN NA 2022-01-24 Fracture at wrist and hand level musculoskeletal or connective tissue disease Musculoskeletal Or Connective Tissue Disease
rs11085216 3618 0.00307 -0.06598 0.936149587096132 168011 FINNGEN_R6_COPD_MODE FINNGEN NA 2022-01-24 COPD (mode) respiratory or thoracic disease Respiratory Or Thoracic Disease
rs11085216 3618 0.00179 -0.09081 0.91319120074535 226071 FINNGEN_R6_E4_GOITREMULTINOD FINNGEN NA 2022-01-24 Nontoxic multinodular goitre endocrine system disease Endocrine System Disease
rs11085216 3618 0.00223 -0.55388 0.574715582321558 251081 FINNGEN_R6_E4_ADREACT FINNGEN NA 2022-01-24 Other adrenocortical overactivity endocrine system disease Endocrine System Disease
rs11085216 3618 0.002621 -0.013 0.987084135020288 944133 GCST90014033 GCST PMID:33888516 2021-04-22 Haemorrhoidal disease cardiovascular disease Cardiovascular Disease
rs11085216 3618 0.00292 -0.08333 0.92004748144915 255920 FINNGEN_R6_COPD_LATER FINNGEN NA 2022-01-24 Later onset COPD respiratory or thoracic disease Respiratory Or Thoracic Disease
rs11085216 3618 0.00201 -0.25154 0.777602352893562 173870 FINNGEN_R6_M13_JUVERHEU FINNGEN NA 2022-01-24 Juvenile rheuma musculoskeletal or connective tissue disease Musculoskeletal Or Connective Tissue Disease
rs11085216 3618 7.3e-05 -0.00106318 0.998937384975615 484598 GCST90038687 GCST PMID:33959723 2021-04-08 Gout musculoskeletal or connective tissue disease Musculoskeletal Or Connective Tissue Disease
rs11085216 3618 0.00474 -0.04397 0.956982666522404 260405 FINNGEN_R6_L12_OTHERSKINSUBCUTIS FINNGEN NA 2022-01-24 Other disorders of skin and subcutaneous tissue integumentary system disease Integumentary System Disease
rs11085216 3618 0.00146 -0.06473 0.937320505751699 260405 FINNGEN_R6_COPD_HOSPITAL FINNGEN NA 2022-01-24 "COPD, hospital admissions" respiratory or thoracic disease Respiratory Or Thoracic Disease
rs11085216 3618 0.000742 -0.06865 0.933653401589158 229603 FINNGEN_R6_J10_COPDNAS FINNGEN NA 2022-01-24 Other chronic obstructive pulmonary disease respiratory or thoracic disease Respiratory Or Thoracic Disease
rs11085216 3618 0.00208 -0.60103 0.548246651126058 173494 FINNGEN_R6_M13_CLAWCLUBHANDFOOT FINNGEN NA 2022-01-24 "Acquired clawhand, clubhand, clawfoot and clubfoot" musculoskeletal or connective tissue disease Musculoskeletal Or Connective Tissue Disease
rs11085216 3618 0.0021 -0.15183 0.859134321161934 237445 FINNGEN_R6_L12_DERM_NUMMULAR FINNGEN NA 2022-01-24 Nummular dermatitis integumentary system disease Integumentary System Disease
rs11085216 3618 0.00185014782427 -0.0360939381931 0.964549681173007 127265 GCST009722 GCST PMID:31959993 2020-01-20 Glaucoma (multi-trait analysis) disease of visual system Disease Of Visual System
rs11085216 3618 0.0027 -0.00207205 0.997930095213682 484598 GCST90038599 GCST PMID:33959723 2021-04-08 Diabetes or endocrine disease pancreas disease Pancreas Disease
rs11085216 3618 0.001996 0.0854 1.08915264063406 410484 GCST006907 GCST PMID:29531354 2018-03-12 Ischemic stroke (large artery atherosclerosis) cardiovascular disease Cardiovascular Disease
rs116843064 3618 1.2e-05 -0.11336 0.892829183747592 260405 FINNGEN_R6_I9_HYPERTENSION FINNGEN NA 2022-01-24 Hypertensive diseases cardiovascular disease Cardiovascular Disease
rs116843064 3618 0.000441 -0.09765 0.906966286408959 260405 FINNGEN_R6_E4_DIABETES FINNGEN NA 2022-01-24 Diabetes mellitus pancreas disease Pancreas Disease
rs116843064 3618 0.000782 -0.18707 0.829385677355947 199229 FINNGEN_R6_DM_PERIPHATHERO FINNGEN NA 2022-01-24 Peripheral atherosclerosis cardiovascular disease Cardiovascular Disease
rs116843064 3618 0.0039 -0.46141 0.630394162799435 232075 FINNGEN_R6_G6_FEMLAPOP FINNGEN NA 2022-01-24 Lesion of lateral popliteal nerve nervous system disease Nervous System Disease
rs116843064 3618 5.8e-07 -0.00948037 0.990564427031754 484598 GCST90038605 GCST PMID:33959723 2021-04-08 Cardiac problem cardiovascular disease Cardiovascular Disease
rs116843064 3618 0.00125 -0.09867 0.906041652440312 260405 FINNGEN_R6_I9_IHD FINNGEN NA 2022-01-24 "Ischaemic heart disease, wide definition" cardiovascular disease Cardiovascular Disease
rs116843064 3618 3.68e-05 -0.14391 0.865965681463481 251149 FINNGEN_R6_I9_CORATHER FINNGEN NA 2022-01-24 Coronary atherosclerosis cardiovascular disease Cardiovascular Disease
rs116843064 3618 1.32e-05 -0.11295 0.893195318765478 260360 FINNGEN_R6_I9_HYPTENS FINNGEN NA 2022-01-24 Hypertension cardiovascular disease Cardiovascular Disease
rs116843064 3618 0.00348 -0.21955 0.80288001268878 147061 FINNGEN_R6_N14_ENDOMETRIOSIS_ASRM_STAGE1_2 FINNGEN NA 2022-01-24 "Endomtriosis ASRM stages 1,2" reproductive system or breast disease Reproductive System Or Breast Disease
rs116843064 3618 0.000532 -0.09553 0.908891094511831 260405 FINNGEN_R6_DIABETES_FG FINNGEN NA 2022-01-24 "Diabetes, varying definitions" pancreas disease Pancreas Disease
rs116843064 3618 2.56e-05 -0.15145 0.859460854241331 260405 FINNGEN_R6_I9_CHD FINNGEN NA 2022-01-24 Major coronary heart disease event cardiovascular disease Cardiovascular Disease
rs116843064 3618 0.00255 0.15253 1.16477740489262 260405 FINNGEN_R6_COPD_HOSPITAL FINNGEN NA 2022-01-24 "COPD, hospital admissions" respiratory or thoracic disease Respiratory Or Thoracic Disease
rs116843064 3618 0.00483 0.14205 1.15263427881018 229603 FINNGEN_R6_J10_COPDNAS FINNGEN NA 2022-01-24 Other chronic obstructive pulmonary disease respiratory or thoracic disease Respiratory Or Thoracic Disease
rs116843064 3618 0.0042 -0.22317 0.799978841331178 85213 FINNGEN_R6_N14_ENDOMETRIOSIS_PELVICPERITONEUM FINNGEN NA 2022-01-24 Endometriosis of pelvic peritoneum reproductive system or breast disease Reproductive System Or Breast Disease
rs116843064 3618 3.573e-10 -0.1402 0.869184381137732 296525 GCST005194 GCST PMID:29212778 2017-12-06 Coronary artery disease cardiovascular disease Cardiovascular Disease
rs116843064 3618 0.000153 -0.11355 0.892659562317226 203871 FINNGEN_R6_FG_HYPERTENSION FINNGEN NA 2022-01-24 Hypertensive diseases (excluding secondary) cardiovascular disease Cardiovascular Disease
rs116843064 3618 0.00497 0.32691 1.38667667066373 247962 FINNGEN_R6_L12_SKINSUBCUTISNAS FINNGEN NA 2022-01-24 Other and unspecified disorders of skin and subcutaneous tissue integumentary system disease Integumentary System Disease
rs116843064 3618 0.00045 -0.00559508 0.994420543308635 484598 GCST90038633 GCST PMID:33959723 2021-04-08 Diabetes pancreas disease Pancreas Disease
rs116843064 3618 0.00063 -0.0037344 0.996272564199947 484598 GCST90038610 GCST PMID:33959723 2021-04-08 Myocardial infarction cardiovascular disease Cardiovascular Disease
rs116843064 3618 2e-06 -0.188431511305898 0.828257227752042 471717 GCST011364 GCST PMID:33532862 2021-02-03 Myocardial infarction cardiovascular disease Cardiovascular Disease
rs116843064 3618 0.000949 -0.09589 0.908563952606882 249334 FINNGEN_R6_DM_OTHER_WIDE FINNGEN NA 2022-01-24 "Other diabetes, wide definition" pancreas disease Pancreas Disease
rs116843064 3618 0.000745 -0.10266 0.902433748801349 260405 FINNGEN_R6_I9_CVD_HARD FINNGEN NA 2022-01-24 Hard cardiovascular diseases cardiovascular disease Cardiovascular Disease
rs116843064 3618 0.000276 -0.16382 0.848894809194591 236856 FINNGEN_R6_I9_MI_STRICT FINNGEN NA 2022-01-24 "Myocardial infarction, strict" cardiovascular disease Cardiovascular Disease
rs116843064 3618 8.883e-05 -0.1058 0.899604550995232 298957 GCST007517 GCST PMID:29632382 2018-04-09 Type 2 diabetes pancreas disease Pancreas Disease
rs116843064 3618 0.00163 -0.13591 0.872921191860762 238338 FINNGEN_R6_I9_MI FINNGEN NA 2022-01-24 Myocardial infarction cardiovascular disease Cardiovascular Disease
rs116843064 3618 0.000382 -0.10824 0.897412191656898 249793 FINNGEN_R6_KELA_DIAB_INSUL_EXMORE FINNGEN NA 2022-01-24 "Diabetes, insuline treatment (Kela reimbursement) (more control exclusions)" pancreas disease Pancreas Disease
rs116843064 3618 2.52e-06 -0.14361520667189 0.866221 639221 GCST011365 GCST PMID:33532862 2021-02-03 Myocardial infarction cardiovascular disease Cardiovascular Disease
rs116843064 3618 5.9e-08 -0.139951 0.869400834996022 547261 GCST005195 GCST PMID:29212778 2017-12-06 Coronary artery disease cardiovascular disease Cardiovascular Disease
rs116843064 3618 7.497e-05 -0.1021 0.902939253228707 298957 GCST007518 GCST PMID:29632382 2018-04-09 Type 2 diabetes (adjusted for BMI) pancreas disease Pancreas Disease
rs116843064 3618 0.000377 -0.13501 0.873707174572603 255936 FINNGEN_R6_I9_CHD_NOREV FINNGEN NA 2022-01-24 Major coronary heart disease event excluding revascularizations cardiovascular disease Cardiovascular Disease
rs116843064 3618 0.00496 -0.09723 0.907347292254878 213627 FINNGEN_R6_C_STROKE FINNGEN NA 2022-01-24 STROKE cardiovascular disease Cardiovascular Disease
rs116843064 3618 0.0045 -0.12085 0.886166874655195 245120 FINNGEN_R6_G6_CARPTU FINNGEN NA 2022-01-24 Carpal tunnel syndrome nervous system disease Nervous System Disease
rs116843064 3618 0.000364 -0.10977 0.896040200844276 260405 FINNGEN_R6_I9_ISCHHEART FINNGEN NA 2022-01-24 Ischemic heart diseases cardiovascular disease Cardiovascular Disease
rs116843064 3618 0.00149 -0.0666 0.935569354242904 260405 FINNGEN_R6_E4_ENDONUTRMET FINNGEN NA 2022-01-24 "Endocrine, nutritional and metabolic diseases" endocrine system disease Endocrine System Disease
rs116843064 3618 0.00118 -0.17056 0.843192496561043 147944 FINNGEN_R6_FG_DOAAC FINNGEN NA 2022-01-24 "Diseases of arteries, arterioles and capillaries (FINNGEN)" cardiovascular disease Cardiovascular Disease
rs116843064 3618 0.00169 -0.62105 0.537379892373309 231810 FINNGEN_R6_G6_MERALGIA FINNGEN NA 2022-01-24 Meralgia paraesthetica nervous system disease Nervous System Disease
rs116843064 3618 0.000553 1.06601 2.90377031150471 254216 FINNGEN_R6_K11_TOXLIV FINNGEN NA 2022-01-24 Toxic liver disease gastrointestinal disease Gastrointestinal Disease
rs116843064 3618 2e-05 -0.0142638 0.985837446039149 484598 GCST90038595 GCST PMID:33959723 2021-04-08 Cardiovascular disease cardiovascular disease Cardiovascular Disease
rs116843064 3618 0.0014 0.0055346 1.00554994419351 484598 GCST90038664 GCST PMID:33959723 2021-04-08 Allergic rhinitis respiratory or thoracic disease Respiratory Or Thoracic Disease
rs56397034 3618 0.000912 -0.06861 0.933690748472155 203874 FINNGEN_R6_M13_IMPINGEMENT FINNGEN NA 2022-01-24 Impingement syndrome of shoulder musculoskeletal or connective tissue disease Musculoskeletal Or Connective Tissue Disease
rs56397034 3618 6.98e-05 0.10845 1.11454917968615 177073 FINNGEN_R6_M13_HAMMERTOE FINNGEN NA 2022-01-24 Other hammer toe(s) (acquired) musculoskeletal or connective tissue disease Musculoskeletal Or Connective Tissue Disease
rs56397034 3618 0.00273 0.18892 1.20794431307233 133469 FINNGEN_R6_N14_OTHINFVAGVULV FINNGEN NA 2022-01-24 Other inflammation of vagina/vulva reproductive system or breast disease Reproductive System Or Breast Disease
rs56397034 3618 0.000832 -0.02615 0.97418895030603 260405 FINNGEN_R6_J10_UPPERDIS FINNGEN NA 2022-01-24 Other diseases of upper respiratory tract respiratory or thoracic disease Respiratory Or Thoracic Disease
rs56397034 3618 0.00406 -0.05668 0.944896387837096 259334 FINNGEN_R6_ALLERG_RHINITIS FINNGEN NA 2022-01-24 Allergic rhinitis respiratory or thoracic disease Respiratory Or Thoracic Disease
rs56397034 3618 0.0032 -0.000730237 0.999270029558151 484598 GCST90038649 GCST PMID:33959723 2021-04-08 Cataracts disease of visual system Disease Of Visual System
rs56397034 3618 0.00264 0.13275 1.14196447152365 255702 FINNGEN_R6_F5_ANOREX FINNGEN NA 2022-01-24 Anorexia (incl.atypical) nervous system disease Nervous System Disease
rs56397034 3618 6.4e-06 -0.00198075 0.99802121039072 484598 GCST90038633 GCST PMID:33959723 2021-04-08 Diabetes pancreas disease Pancreas Disease
rs56397034 3618 0.0019 0.04925 1.05048293864983 195346 FINNGEN_R6_I9_NONRHEVALV FINNGEN NA 2022-01-24 Non-rheumatic valve diseases cardiovascular disease Cardiovascular Disease
rs56397034 3618 0.000949 -0.08841 0.915385491723053 258749 FINNGEN_R6_POLLENALLERG FINNGEN NA 2022-01-24 Pollen allergy respiratory or thoracic disease Respiratory Or Thoracic Disease
rs56252442 3618 0.00332 -0.03294 0.967596613644212 260405 FINNGEN_R6_K11_GALLBILPANC FINNGEN NA 2022-01-24 "Disorders of gallbladder, biliary tract and pancreas" pancreas disease Pancreas Disease
rs56252442 3618 0.000211 -0.04162 0.95923422032827 260405 FINNGEN_R6_E4_HYTHY_AI_STRICT_PURCH FINNGEN NA 2022-01-24 "Hypothyroidism, strict autoimmune, 3 medication purchases required" endocrine system disease Endocrine System Disease
rs56252442 3618 0.00162 -0.06592 0.936205757756461 167839 FINNGEN_R6_NEURODEGOTH FINNGEN NA 2022-01-24 Other degenerative diseases of the nervous system nervous system disease Nervous System Disease
rs56252442 3618 0.00421 -0.16785 0.845480647270568 195058 FINNGEN_R6_M13_PANNICULITIS FINNGEN NA 2022-01-24 Panniculitis affecting regions of neck and back integumentary system disease Integumentary System Disease
rs56252442 3618 0.00421 0.34198 1.4077321425897 260405 FINNGEN_R6_PHLEBI_THROMBOP_LOWER_EXTREMITI_UNSPE FINNGEN NA 2022-01-24 "Phlebitis and thrombophlebitis of lower extremities, unspecified, drug-induced" cardiovascular disease Cardiovascular Disease
rs56252442 3618 0.00117045 0.09656539 1.10138159813188 15283 GCST003566 GCST PMID:27386562 2016-06-17 Multiple sclerosis immune system disease Immune System Disease
rs56252442 3618 0.00131 0.03158 1.03208393900819 260405 FINNGEN_R6_J10_LOWCHRON FINNGEN NA 2022-01-24 Chronic lower respiratory diseases respiratory or thoracic disease Respiratory Or Thoracic Disease
rs56252442 3618 0.000235 -0.15137 0.859529613860018 260405 FINNGEN_R6_G6_DEMYEL FINNGEN NA 2022-01-24 Demyelenating diseases of the central nervous system nervous system disease Nervous System Disease
rs56252442 3618 0.00359 -0.14075 0.868706461168145 83570 FINNGEN_R6_O15_ICP_EXMORE FINNGEN NA 2022-01-24 Intrahepatic Cholestasis of Pregnancy (ICP)  (more control exclusions) gastrointestinal disease Gastrointestinal Disease
rs56252442 3618 2.09e-12 -0.137195239177845 0.8718 38589 GCST005531 GCST PMID:24076602 2013-11-01 Multiple sclerosis immune system disease Immune System Disease
rs56252442 3618 0.000168 -0.04219 0.958687612620679 254846 FINNGEN_R6_E4_HYTHYNAS FINNGEN NA 2022-01-24 "Hypothyroidism,  other/unspecified" endocrine system disease Endocrine System Disease
rs56252442 3618 0.0006473 -0.0224 0.977849017205975 296525 GCST005194 GCST PMID:29212778 2017-12-06 Coronary artery disease cardiovascular disease Cardiovascular Disease
rs56252442 3618 0.000154 -0.0455 0.955519602571954 235230 FINNGEN_R6_E4_HYTHY_AI_STRICT FINNGEN NA 2022-01-24 "Hypothyroidism, strict autoimmune" endocrine system disease Endocrine System Disease
rs56252442 3618 1.95e-05 -0.06001 0.941755115986001 260405 FINNGEN_R6_ST19_INJURI_ANKLE_FOOT FINNGEN NA 2022-01-24 Injuries to the ankle and foot musculoskeletal or connective tissue disease Musculoskeletal Or Connective Tissue Disease
rs56252442 3618 0.0037 -0.13956 0.869740837188602 147061 FINNGEN_R6_O15_ICP FINNGEN NA 2022-01-24 Intrahepatic Cholestasis of Pregnancy (ICP) gastrointestinal disease Gastrointestinal Disease
rs56252442 3618 0.00458 0.40081 1.49303356517161 258434 FINNGEN_R6_G6_MUSCOTHUNS FINNGEN NA 2022-01-24 Other and unspecified primary disorders of muscles musculoskeletal or connective tissue disease Musculoskeletal Or Connective Tissue Disease
rs56252442 3618 0.000897247356098 0.0498249 1.0510870349221 27432 GCST003045 GCST PMID:26192919 2015-07-20 Ulcerative colitis [EA] gastrointestinal disease Gastrointestinal Disease
rs56252442 3618 3e-05 -0.00226359 0.997738969987892 484598 GCST90038635 GCST PMID:33959723 2021-04-08 Thyroid problem (not cancer) endocrine system disease Endocrine System Disease
rs56252442 3618 0.003835 -0.0253167823437902 0.975001 639221 GCST011365 GCST PMID:33532862 2021-02-03 Myocardial infarction cardiovascular disease Cardiovascular Disease
rs56252442 3618 0.0039 -0.0231528 0.97711316947366 547261 GCST005195 GCST PMID:29212778 2017-12-06 Coronary artery disease cardiovascular disease Cardiovascular Disease
rs56252442 3618 0.00438069242526 0.034387 1.03498506845527 34652 GCST003043 GCST PMID:26192919 2015-07-20 Inflammatory bowel disease [EA] gastrointestinal disease Gastrointestinal Disease
rs56252442 3618 1.21e-05 -0.04068 0.960136324417876 260405 FINNGEN_R6_AUTOIMMUNE FINNGEN NA 2022-01-24 Autoimmune diseases immune system disease Immune System Disease
rs56252442 3618 0.00216 0.05739 1.0590687666828 151077 FINNGEN_R6_I9_AF_REIMB FINNGEN NA 2022-01-24 Atrial fibrillation and flutter with reimbursement cardiovascular disease Cardiovascular Disease
rs56252442 3618 0.000739 -0.0573 NA 6365 GCST003143 GCST PMID:26417704 2015-09-29 Lung disease severity in cystic fibrosis respiratory or thoracic disease Respiratory Or Thoracic Disease
rs56252442 3618 0.000846 -0.14071 0.868741210121566 147061 FINNGEN_R6_O15_ICP_WIDE FINNGEN NA 2022-01-24 "Intrahepatic Cholestasis of Pregnancy (ICP) , incl. ICD-8" gastrointestinal disease Gastrointestinal Disease
rs56252442 3618 0.00282 -0.15047 0.860303538726442 255710 FINNGEN_R6_H8_EXT_OTH FINNGEN NA 2022-01-24 Other otitis externa (chronic) infectious disease Infectious Disease
rs56252442 3618 5.69e-05 -0.04176 0.959099936937481 260405 FINNGEN_R6_E4_THYROID FINNGEN NA 2022-01-24 Disorders of the thyroid gland endocrine system disease Endocrine System Disease
rs56252442 3618 6.7e-06 -0.00316231 0.996842684835808 484598 GCST90038599 GCST PMID:33959723 2021-04-08 Diabetes or endocrine disease pancreas disease Pancreas Disease
rs56252442 3618 4.3e-05 -0.00199977 0.998002228207819 484598 GCST90038637 GCST PMID:33959723 2021-04-08 Hypothyroidism or myxedema endocrine system disease Endocrine System Disease
rs58542926 3618 1.78e-05 0.23564 1.26571856945347 256865 FINNGEN_R6_K11_DISLIVOTH FINNGEN NA 2022-01-24 Other diseases of liver gastrointestinal disease Gastrointestinal Disease
rs58542926 3618 1.674e-10 0.0822 1.08567292270208 298957 GCST007517 GCST PMID:29632382 2018-04-09 Type 2 diabetes pancreas disease Pancreas Disease
rs58542926 3618 0.00206 0.05316 1.05459836735999 260405 FINNGEN_R6_I9_HYPERTENSION FINNGEN NA 2022-01-24 Hypertensive diseases cardiovascular disease Cardiovascular Disease
rs58542926 3618 0.00405 0.53269 1.70350858886613 257713 FINNGEN_R6_J10_PULMOEDEMA FINNGEN NA 2022-01-24 Pulmonary oedema respiratory or thoracic disease Respiratory Or Thoracic Disease
rs58542926 3618 2.102e-06 -0.0514 0.949898635076372 296525 GCST005194 GCST PMID:29212778 2017-12-06 Coronary artery disease cardiovascular disease Cardiovascular Disease
rs58542926 3618 0.000342 -0.07341 0.929219771807755 260405 FINNGEN_R6_I9_IHD FINNGEN NA 2022-01-24 "Ischaemic heart disease, wide definition" cardiovascular disease Cardiovascular Disease
rs58542926 3618 0.000407 -0.08276 0.920572058003691 251149 FINNGEN_R6_I9_CORATHER FINNGEN NA 2022-01-24 Coronary atherosclerosis cardiovascular disease Cardiovascular Disease
rs58542926 3618 0.00199 0.37213 1.45082157583911 226329 FINNGEN_R6_I9_VARICVEOES FINNGEN NA 2022-01-24 Oesophageal varices cardiovascular disease Cardiovascular Disease
rs58542926 3618 0.002931 0.0893 1.09340862971678 70127 GCST005413 GCST PMID:29358691 2018-01-22 Type 2 diabetes pancreas disease Pancreas Disease
rs58542926 3618 0.00248 0.05551 1.05707958781545 260405 FINNGEN_R6_DIABETES_FG FINNGEN NA 2022-01-24 "Diabetes, varying definitions" pancreas disease Pancreas Disease
rs58542926 3618 0.00205 0.05699 1.05864522389033 260405 FINNGEN_R6_E4_DIABETES FINNGEN NA 2022-01-24 Diabetes mellitus pancreas disease Pancreas Disease
rs58542926 3618 7.94e-11 0.59397 1.81116448447901 260405 FINNGEN_R6_NAFLD FINNGEN NA 2022-01-24 Nonalcoholic fatty liver disease gastrointestinal disease Gastrointestinal Disease
rs58542926 3618 0.000716 0.35537 1.42670843875767 224370 FINNGEN_R6_J10_PNEUMOPNEUMO FINNGEN NA 2022-01-24 Pneumonia due to Streptococcus pneumoniae infectious disease Infectious Disease
rs58542926 3618 5.4e-05 0.00634642 1.0063666011936 484598 GCST90038604 GCST PMID:33959723 2021-04-08 Hypertension cardiovascular disease Cardiovascular Disease
rs58542926 3618 6.2e-09 0.00482842 1.00484009560386 484598 GCST90038633 GCST PMID:33959723 2021-04-08 Diabetes pancreas disease Pancreas Disease
rs58542926 3618 0.0017 0.00297072 1.00297513696143 484598 GCST90038619 GCST PMID:33959723 2021-04-08 Esophageal disorder gastrointestinal disease Gastrointestinal Disease
rs58542926 3618 0.00203 -0.0445989097600868 0.956381 639221 GCST011365 GCST PMID:33532862 2021-02-03 Myocardial infarction cardiovascular disease Cardiovascular Disease
rs58542926 3618 1e-04 -0.051482 0.949820746581768 547261 GCST005195 GCST PMID:29212778 2017-12-06 Coronary artery disease cardiovascular disease Cardiovascular Disease
rs58542926 3618 4.22e-10 0.0894 1.09351797604697 659316 GCST006867 GCST PMID:30054458 2018-07-27 Type 2 diabetes pancreas disease Pancreas Disease
rs58542926 3618 0.004021 -0.0218 0.978435902664329 944133 GCST90014033 GCST PMID:33888516 2021-04-22 Haemorrhoidal disease cardiovascular disease Cardiovascular Disease
rs58542926 3618 0.000541 0.06683 1.06911371339375 249334 FINNGEN_R6_DM_OTHER_WIDE FINNGEN NA 2022-01-24 "Other diabetes, wide definition" pancreas disease Pancreas Disease
rs58542926 3618 1.23e-05 -0.12296 0.884299033814744 244540 FINNGEN_R6_E4_HYPERCHOL FINNGEN NA 2022-01-24 Pure hypercholesterolaemia genetic, familial or congenital disease Genetic, Familial Or Congenital Disease
rs58542926 3618 0.00241 0.0524 1.05379717709167 260360 FINNGEN_R6_I9_HYPTENS FINNGEN NA 2022-01-24 Hypertension cardiovascular disease Cardiovascular Disease
rs58542926 3618 0.0012 -0.00310052 0.996904281648318 484598 GCST90038605 GCST PMID:33959723 2021-04-08 Cardiac problem cardiovascular disease Cardiovascular Disease
rs58542926 3618 0.00036 -0.00359559 0.996410866393225 484598 GCST90038661 GCST PMID:33959723 2021-04-08 Allergy, hypersensitivity or anaphylaxis immune system disease Immune System Disease
rs58542926 3618 1.46e-05 -0.10191 0.903110827985906 251596 FINNGEN_R6_E4_LIPOPROT FINNGEN NA 2022-01-24 Disorders of lipoprotein metabolism and other lipidaemias genetic, familial or congenital disease Genetic, Familial Or Congenital Disease
rs58542926 3618 8.99e-05 0.07917 1.08238831244381 249793 FINNGEN_R6_KELA_DIAB_INSUL_EXMORE FINNGEN NA 2022-01-24 "Diabetes, insuline treatment (Kela reimbursement) (more control exclusions)" pancreas disease Pancreas Disease
rs58542926 3618 4.23e-07 0.19027 1.20957613912973 260405 FINNGEN_R6_K11_LIVER FINNGEN NA 2022-01-24 Diseases of liver gastrointestinal disease Gastrointestinal Disease
rs58542926 3618 2e-05 0.00498804 1.00500050098153 484598 GCST90038599 GCST PMID:33959723 2021-04-08 Diabetes or endocrine disease pancreas disease Pancreas Disease
rs58542926 3618 3.356e-15 0.0836 1.08719392925001 298957 GCST007518 GCST PMID:29632382 2018-04-09 Type 2 diabetes (adjusted for BMI) pancreas disease Pancreas Disease
rs58542926 3618 0.00118 -0.06692 0.935270019945588 260405 FINNGEN_R6_I9_ISCHHEART FINNGEN NA 2022-01-24 Ischemic heart diseases cardiovascular disease Cardiovascular Disease
rs58542926 3618 0.00465 0.20187 1.22368891821137 255726 FINNGEN_R6_K11_ALCOLIV FINNGEN NA 2022-01-24 Alcoholic liver disease gastrointestinal disease Gastrointestinal Disease
rs58542926 3618 0.00104 0.64796 1.91163710887106 254216 FINNGEN_R6_K11_TOXLIV FINNGEN NA 2022-01-24 Toxic liver disease gastrointestinal disease Gastrointestinal Disease
rs58542926 3618 0.0027 -0.00266121 0.997342327880289 484598 GCST90038664 GCST PMID:33959723 2021-04-08 Allergic rhinitis respiratory or thoracic disease Respiratory Or Thoracic Disease
rs62102718 3618 0.00207 0.03369 1.03426393520669 249793 FINNGEN_R6_KELA_DIAB_INSUL_EXMORE FINNGEN NA 2022-01-24 "Diabetes, insuline treatment (Kela reimbursement) (more control exclusions)" pancreas disease Pancreas Disease
rs62102718 3618 0.00355 0.37165 1.45012534859061 231238 FINNGEN_R6_Z21_FAMILY_HISTORY_OTH_SPECIFIC_DISORD FINNGEN NA 2022-01-24 Family history of other specific disorders genetic, familial or congenital disease Genetic, Familial Or Congenital Disease
rs62102718 3618 1.5e-05 -0.00154348 0.998457710552645 484598 GCST90038607 GCST PMID:33959723 2021-04-08 Venous thromboembolism cardiovascular disease Cardiovascular Disease
rs62102718 3618 1.155e-05 0.0378 1.03852350740516 659316 GCST006867 GCST PMID:30054458 2018-07-27 Type 2 diabetes pancreas disease Pancreas Disease
rs62102718 3618 0.0043 -0.03608 0.964563125346411 165842 FINNGEN_R6_FG_DISVEINLYMPH FINNGEN NA 2022-01-24 "Diseases of veins, lymphatic vessels and lymph nodes, not elsewhere classified (FINNGEN)" cardiovascular disease Cardiovascular Disease
rs62102718 3618 0.00421 0.20565 1.22832321562627 198204 FINNGEN_R6_M13_INFBURSA FINNGEN NA 2022-01-24 Infective bursitis musculoskeletal or connective tissue disease Musculoskeletal Or Connective Tissue Disease
rs62102718 3618 6.3e-10 0.00573128 1.00574773520666 484598 GCST90038604 GCST PMID:33959723 2021-04-08 Hypertension cardiovascular disease Cardiovascular Disease
rs62102718 3618 0.00241 -0.08819 0.915586898685185 163040 FINNGEN_R6_ABDOM_HERNIA_POSTOP FINNGEN NA 2022-01-24 "Hernia of abodminal wall, postoperative" gastrointestinal disease Gastrointestinal Disease
rs62102718 3618 0.000171 0.12924 1.13796320256363 244571 FINNGEN_R6_DM_RETINA_NOS FINNGEN NA 2022-01-24 Unspecified diabetic retinopathy disease of visual system Disease Of Visual System
rs62102718 3618 0.00445 -0.13705 0.871926628710747 233331 FINNGEN_R6_K11_JAWS FINNGEN NA 2022-01-24 Other diseases of jaws gastrointestinal disease Gastrointestinal Disease
rs62102718 3618 0.00119 -0.20267 0.81654765769652 246231 FINNGEN_R6_ST19_OTHER_UNSPE_INJURI_ANKLE_FOOT FINNGEN NA 2022-01-24 Other and unspecified injuries of ankle and foot musculoskeletal or connective tissue disease Musculoskeletal Or Connective Tissue Disease
rs62102718 3618 0.00303 0.02939 1.02982614836489 260405 FINNGEN_R6_DIABETES_FG FINNGEN NA 2022-01-24 "Diabetes, varying definitions" pancreas disease Pancreas Disease
rs62102718 3618 0.0047 0.02824 1.02864252900585 260405 FINNGEN_R6_E4_DIABETES FINNGEN NA 2022-01-24 Diabetes mellitus pancreas disease Pancreas Disease
rs62102718 3618 0.00473 -0.35736 0.699520624975243 260342 FINNGEN_R6_P16_NEONTAL_JAUND_OTH_UNSP_CAUSES FINNGEN NA 2022-01-24 Neonatal jaundice from other and unspecified causes pregnancy or perinatal disease Pregnancy Or Perinatal Disease
rs62102718 3618 4.9e-08 0.00262503 1.00262847840798 484598 GCST90038633 GCST PMID:33959723 2021-04-08 Diabetes pancreas disease Pancreas Disease
rs62102718 3618 4e-04 0.00359161 1.00359806755989 484598 GCST90038595 GCST PMID:33959723 2021-04-08 Cardiovascular disease cardiovascular disease Cardiovascular Disease
rs62102718 3618 0.00157 0.34 1.40494759056359 257665 FINNGEN_R6_J10_PULMEOS FINNGEN NA 2022-01-24 "Pulmonary eosinophilia, not elsewhere classified" infectious disease Infectious Disease
rs62102718 3618 0.00243 0.03165 1.03215618741258 249334 FINNGEN_R6_DM_OTHER_WIDE FINNGEN NA 2022-01-24 "Other diabetes, wide definition" pancreas disease Pancreas Disease
rs62102718 3618 0.00383 -0.13488 0.873820763888443 260405 FINNGEN_R6_K11_KELACROHN FINNGEN NA 2022-01-24 "Crohn's disease patients in KELA-register (KELA code 209, or 208 with ICD K50)" gastrointestinal disease Gastrointestinal Disease
rs62102718 3618 0.0005618 0.0217 1.02193715733147 296525 GCST005194 GCST PMID:29212778 2017-12-06 Coronary artery disease cardiovascular disease Cardiovascular Disease
rs28616221 3618 0.00138 0.06418 1.06628431266502 233465 FINNGEN_R6_J10_PNEUMOBACT FINNGEN NA 2022-01-24 Bacterial pneumoniae infectious disease Infectious Disease
rs28616221 3618 0.00464 -0.04772 0.953400701904218 98164 FINNGEN_R6_HYPOTHY_LEVOTHY FINNGEN NA 2022-01-24 "Hypothyroidism, levothyroxin purchases" endocrine system disease Endocrine System Disease
rs28616221 3618 0.00424 0.25145 1.28588860402631 259101 FINNGEN_R6_ENCEPHALITIS FINNGEN NA 2022-01-24 Encephalitis nervous system disease Nervous System Disease
rs28616221 3618 0.000725 0.06967 1.07215431194605 232893 FINNGEN_R6_J10_PNEUMOBACTEROTH FINNGEN NA 2022-01-24 "Bacterial pneumonia, not elsewhere classified" infectious disease Infectious Disease
rs28616221 3618 0.00464 -0.04772 0.953400701904218 98164 FINNGEN_R6_HYPOTHY_PURCHASE FINNGEN NA 2022-01-24 Hypothyroidism and >3 levothyroxin purchases endocrine system disease Endocrine System Disease
rs28616221 3618 0.00284 0.24506 1.27769797278344 198253 FINNGEN_R6_M13_MUSCLEDISNAS FINNGEN NA 2022-01-24 Other specified disorders of muscle musculoskeletal or connective tissue disease Musculoskeletal Or Connective Tissue Disease
rs28616221 3618 0.00173 0.06147 1.06339859409244 255980 FINNGEN_R6_PNEUMOBACTKNOWN FINNGEN NA 2022-01-24 Bacterial pneumonia (organism specified) infectious disease Infectious Disease
rs7599 3618 1.34e-08 -0.25645 0.77379368327641 147061 FINNGEN_R6_O15_ICP FINNGEN NA 2022-01-24 Intrahepatic Cholestasis of Pregnancy (ICP) gastrointestinal disease Gastrointestinal Disease
rs7599 3618 1.86e-08 -0.25577 0.774320041922696 83570 FINNGEN_R6_O15_ICP_EXMORE FINNGEN NA 2022-01-24 Intrahepatic Cholestasis of Pregnancy (ICP)  (more control exclusions) gastrointestinal disease Gastrointestinal Disease
rs7599 3618 0.00031 0.00116087 1.00116154407039 484598 GCST90038607 GCST PMID:33959723 2021-04-08 Venous thromboembolism cardiovascular disease Cardiovascular Disease
rs7599 3618 0.00182 -0.09495 0.90941840425169 260405 FINNGEN_R6_RX_RHEUMA_BIOLOGICAL FINNGEN NA 2022-01-24 Biological medication for rheuma musculoskeletal or connective tissue disease Musculoskeletal Or Connective Tissue Disease
rs7599 3618 2.1e-08 -0.00148771 0.998513396091939 484598 GCST90038629 GCST PMID:33959723 2021-04-08 Cholelithiasis or gall stones gastrointestinal disease Gastrointestinal Disease
rs7599 3618 1.6e-09 -0.00166498 0.998336405310256 484598 GCST90038628 GCST PMID:33959723 2021-04-08 Gallbladder disease gastrointestinal disease Gastrointestinal Disease
rs7599 3618 4e-07 -0.05881 0.942885900460175 255750 FINNGEN_R6_CHOLELITH_BROAD FINNGEN NA 2022-01-24 "Cholelithiasis, broad definition with cholecystitis" gastrointestinal disease Gastrointestinal Disease
rs7599 3618 0.00172 -0.07794 0.925019926074101 134385 FINNGEN_R6_O15_PREG_MATERN_CARE FINNGEN NA 2022-01-24 Maternal care for other conditions predominantly related to pregnancy pregnancy or perinatal disease Pregnancy Or Perinatal Disease
rs7599 3618 0.00342 -0.19669 0.821445241871272 86270 FINNGEN_R6_N14_PROSTAOTH FINNGEN NA 2022-01-24 Other disorders of prostate reproductive system or breast disease Reproductive System Or Breast Disease
rs7599 3618 1.27e-06 -0.05714 0.944461835453402 254733 FINNGEN_R6_K11_CHOLELITH FINNGEN NA 2022-01-24 Cholelithiasis gastrointestinal disease Gastrointestinal Disease
rs7599 3618 0.00431 -0.08377 0.919642749604848 144361 FINNGEN_R6_O15_PUERP_SEPSIS FINNGEN NA 2022-01-24 Puerperal sepsis pregnancy or perinatal disease Pregnancy Or Perinatal Disease
rs7599 3618 7.97e-12 -0.27114 0.762509737568862 147061 FINNGEN_R6_O15_ICP_WIDE FINNGEN NA 2022-01-24 "Intrahepatic Cholestasis of Pregnancy (ICP) , incl. ICD-8" gastrointestinal disease Gastrointestinal Disease
rs7599 3618 0.00379 0.03026 1.03072248696473 260213 FINNGEN_R6_AB1_BACTINF_NOS FINNGEN NA 2022-01-24 "Bacterial infection, other or unspecified" infectious disease Infectious Disease
rs7599 3618 0.004 0.03002 1.03047514325029 260405 FINNGEN_R6_AB1_OTHER_BACTERIAL FINNGEN NA 2022-01-24 Other bacterial diseases infectious disease Infectious Disease
rs7599 3618 3.35e-05 -0.4327 0.648755089140658 252903 FINNGEN_R6_L12_ERYTHRO_KELA FINNGEN NA 2022-01-24 "Universal eryhrodermia, KELA reimbursement" integumentary system disease Integumentary System Disease
rs7599 3618 2.94e-06 -0.04933 0.951866961766264 260405 FINNGEN_R6_K11_GALLBILPANC FINNGEN NA 2022-01-24 "Disorders of gallbladder, biliary tract and pancreas" pancreas disease Pancreas Disease
rs62654106 3618 0.0018 -0.000643535 0.999356672024237 484598 GCST90038632 GCST PMID:33959723 2021-04-08 Bladder problem (not cancer) urinary system disease Urinary System Disease
rs56113850 3618 0.0028 -0.00230522 0.997697434979129 484598 GCST90038600 GCST PMID:33959723 2021-04-08 Neurological, eye or psychiatric disease disease of visual system Disease Of Visual System
rs56113850 3618 0.00239 0.04563 1.04668706508829 260405 FINNGEN_R6_J10_COPDNAS_INCLAVO FINNGEN NA 2022-01-24 "Other chronic obstructive pulmonary disease , including avohilmo" respiratory or thoracic disease Respiratory Or Thoracic Disease
rs56113850 3618 0.00102 0.07322 1.07596722366741 255745 FINNGEN_R6_COPD_EARLY FINNGEN NA 2022-01-24 Early onset COPD respiratory or thoracic disease Respiratory Or Thoracic Disease
rs56113850 3618 0.00311 0.05392 1.05540016676437 168011 FINNGEN_R6_COPD_MODE FINNGEN NA 2022-01-24 COPD (mode) respiratory or thoracic disease Respiratory Or Thoracic Disease
rs56113850 3618 0.00414 0.04773 1.04888741748636 260405 FINNGEN_R6_COPD_HOSPITAL FINNGEN NA 2022-01-24 "COPD, hospital admissions" respiratory or thoracic disease Respiratory Or Thoracic Disease
rs56113850 3618 0.00276 0.05401 1.05549515705388 147061 FINNGEN_R6_GEST_DIABETES FINNGEN NA 2022-01-24 Gestational diabetes (for exclusion) pregnancy or perinatal disease Pregnancy Or Perinatal Disease
rs56113850 3618 0.00191 0.03367 1.03424325013483 255750 FINNGEN_R6_CHOLELITH_BROAD FINNGEN NA 2022-01-24 "Cholelithiasis, broad definition with cholecystitis" gastrointestinal disease Gastrointestinal Disease
rs56113850 3618 0.00319 -0.13553 0.873252964946563 251958 FINNGEN_R6_E4_ENDODIS FINNGEN NA 2022-01-24 Other endocrine disorders endocrine system disease Endocrine System Disease
rs56113850 3618 0.00241 0.43173 1.5399192808202 136425 FINNGEN_R6_O15_PREECLAMPS_CHRONIC_HYPERT FINNGEN NA 2022-01-24 Pre-eclampsia superimposed on chronic hypertension pregnancy or perinatal disease Pregnancy Or Perinatal Disease
rs56113850 3618 0.00413 0.03164 1.03214586590231 254733 FINNGEN_R6_K11_CHOLELITH FINNGEN NA 2022-01-24 Cholelithiasis gastrointestinal disease Gastrointestinal Disease
rs56113850 3618 0.00334 0.05277 1.0541871541885 138100 FINNGEN_R6_O15_PREG_DM FINNGEN NA 2022-01-24 Diabetes mellitus in pregnancy pregnancy or perinatal disease Pregnancy Or Perinatal Disease
rs56113850 3618 0.000201 0.17442 1.1905554941356 183899 FINNGEN_R6_I9_OTHILLHEART FINNGEN NA 2022-01-24 Other or ill-defined heart diseases cardiovascular disease Cardiovascular Disease
rs56113850 3618 0.003 0.00087474 1.00087512269661 484598 GCST90038617 GCST PMID:33959723 2021-04-08 Emphysema or chronic bronchitis respiratory or thoracic disease Respiratory Or Thoracic Disease
rs56113850 3618 0.0028 -0.000521069 0.999479066732875 484598 GCST90038689 GCST PMID:33959723 2021-04-08 Atrial fibrillation cardiovascular disease Cardiovascular Disease
rs17288338 3618 0.00173 0.02428 1.02457715933556 260405 FINNGEN_R6_PULM_INFECTIONS FINNGEN NA 2022-01-24 COPD/asthma/ILD related infections infectious disease Infectious Disease
rs17288338 3618 0.00192 -0.06308 0.938868361215777 216069 FINNGEN_R6_G6_EPLEPSY FINNGEN NA 2022-01-24 Epilepsy nervous system disease Nervous System Disease
rs17288338 3618 0.00361733664517 -0.0331721102001 0.96737205066329 127265 GCST009722 GCST PMID:31959993 2020-01-20 Glaucoma (multi-trait analysis) disease of visual system Disease Of Visual System
rs17288338 3618 2.857e-05 -0.057 0.944594069366523 59957 GCST004131 GCST PMID:28067908 2017-01-09 Inflammatory bowel disease gastrointestinal disease Gastrointestinal Disease
rs17288338 3618 3.788e-07 -0.0897 0.914205405757826 40266 GCST004132 GCST PMID:28067908 2017-01-09 Crohn's disease gastrointestinal disease Gastrointestinal Disease
rs17288338 3618 1.44e-05 -0.09688 0.907664919388673 260078 FINNGEN_R6_ATOPIC_STRICT FINNGEN NA 2022-01-24 "Atopic  dermatitis, strict definition" integumentary system disease Integumentary System Disease
rs17288338 3618 9.75e-06 -0.08692 0.916750432734248 244544 FINNGEN_R6_L12_ATOPIC FINNGEN NA 2022-01-24 Atopic dermatitis integumentary system disease Integumentary System Disease
rs17288338 3618 0.000732 0.51012 1.66549104187986 209257 FINNGEN_R6_CD2_IMMUNOPROLIFERATIVE_EXALLC FINNGEN NA 2022-01-24 Malignant immunoproliferative diseases (controls excluding all cancers) immune system disease Immune System Disease
rs17288338 3618 0.00338 0.44543 1.56116135090487 258164 FINNGEN_R6_Z21_ASYMP_HUMAN_IMMUNODEFICIENCY_VIRUS_HIV_INFECTION_STATUS FINNGEN NA 2022-01-24 Asymptomatic human immunodeficiency virus [HIV] infection status infectious disease Infectious Disease
rs17288338 3618 0.00234 -0.06363 0.938352125594918 260405 FINNGEN_R6_K11_IBD FINNGEN NA 2022-01-24 Inflammatory bowel disease gastrointestinal disease Gastrointestinal Disease
rs17288338 3618 0.00373 0.10168 1.10702916570897 260405 FINNGEN_R6_H7_EYEOTH FINNGEN NA 2022-01-24 Other disorders of eye and adnexa disease of visual system Disease Of Visual System
rs17288338 3618 0.00396 -0.11191 0.89412472510452 248489 FINNGEN_R6_R18_RASH_OTHER_NONSPECIFIC_SKIN_ERUPT FINNGEN NA 2022-01-24 Rash and other nonspecific skin eruption integumentary system disease Integumentary System Disease
rs17288338 3618 0.000519218070288226 0.00842277801779733 NA 330759 GCST90012115 GCST PMID:32986727 2020-09-28 Age-related hearing impairment (MTAG) nervous system disease Nervous System Disease
rs17288338 3618 0.00376 0.04692 1.04803816267283 246915 FINNGEN_R6_AB1_ERYSIPELAS FINNGEN NA 2022-01-24 Erysipelas infectious disease Infectious Disease
rs17288338 3618 0.000712 -0.08099 0.922202913427632 255054 FINNGEN_R6_K11_ULCER FINNGEN NA 2022-01-24 Ulcerative colitis gastrointestinal disease Gastrointestinal Disease
rs17288338 3618 0.000426 -0.20762 0.812515734034666 250508 FINNGEN_R6_ULCERILEO FINNGEN NA 2022-01-24 Ulcerative ileocolitis gastrointestinal disease Gastrointestinal Disease
rs17288338 3618 0.000774 0.50645 1.65938989221377 260405 FINNGEN_R6_CD2_IMMUNOPROLIFERATIVE FINNGEN NA 2022-01-24 Malignant immunoproliferative diseases immune system disease Immune System Disease
rs17288338 3618 0.000212129 -0.1013291 0.903635597470423 15283 GCST003566 GCST PMID:27386562 2016-06-17 Multiple sclerosis immune system disease Immune System Disease
rs17288338 3618 0.0005396 -0.04 0.960789439152323 796661 GCST90027161 GCST PMID:34454985 2021-08-26 Atopic dermatitis integumentary system disease Integumentary System Disease
rs17288338 3618 0.00218 -0.08731 0.916392969775289 260405 FINNGEN_R6_K11_KELAUC FINNGEN NA 2022-01-24 "UC patients in KELA-register ( KELA 208 prior to 1994, or ICD K51)" gastrointestinal disease Gastrointestinal Disease
rs17288338 3618 0.00263 0.24901 1.28275486055428 241051 FINNGEN_R6_H7_CONJUNCTDEGDEPOT FINNGEN NA 2022-01-24 conjunctival degenerations and deposits disease of visual system Disease Of Visual System
rs17288338 3618 0.00023 -0.035 0.965605416257566 14831 GCST90016610 GCST PMID:33686288 2021-03-08 Crohn's disease vs rheumatoid arthritis (ordinary least squares (OLS)) gastrointestinal disease Gastrointestinal Disease
rs17288338 3618 0.00381 -0.04969 0.951524351333606 260405 FINNGEN_R6_K11_ENERCOLNONINF FINNGEN NA 2022-01-24 Noninfective enteritis and colitis gastrointestinal disease Gastrointestinal Disease
rs17288338 3618 2.94e-05 -0.09114 0.912889897366896 242769 FINNGEN_R6_ATOPIC_STRICT_REIMB FINNGEN NA 2022-01-24 "Atopic dermatitis, strict definition with reimbursement" integumentary system disease Integumentary System Disease
rs17288338 3618 0.00423 -0.0887 0.915120068418692 259788 FINNGEN_R6_K11_UC_STRICT2 FINNGEN NA 2022-01-24 "Ulcerative colitis (strict definition, require KELA, min 2 HDR)" gastrointestinal disease Gastrointestinal Disease
rs17288338 3618 0.00469 0.03233 1.03285829230863 260213 FINNGEN_R6_AB1_BACTINF_NOS FINNGEN NA 2022-01-24 "Bacterial infection, other or unspecified" infectious disease Infectious Disease
rs17288338 3618 0.00333 0.03349 1.03405710310354 260405 FINNGEN_R6_AB1_OTHER_BACTERIAL FINNGEN NA 2022-01-24 Other bacterial diseases infectious disease Infectious Disease
rs17288338 3618 0.00465 -0.13636 0.872528465694439 260405 FINNGEN_R6_Q17_CONGEN_MALFO_EYE_EAR_FACE_NECK FINNGEN NA 2022-01-24 "Congenital malformations of eye, ear, face and neck" genetic, familial or congenital disease Genetic, Familial Or Congenital Disease
rs17288338 3618 0.0005006 0.0256 1.02593049419038 1030836 GCST006414 GCST PMID:30061737 2018-07-30 Atrial fibrillation cardiovascular disease Cardiovascular Disease
rs17288338 3618 0.00173 0.02428 1.02457715933556 260405 FINNGEN_R6_COPD_ASTHMA_INFECTIONS FINNGEN NA 2022-01-24 COPD/asthma related infections infectious disease Infectious Disease
rs17288338 3618 0.00421 0.02053 1.02074219004957 260405 FINNGEN_R6_J10_RESPIRATORY FINNGEN NA 2022-01-24 Diseases of the respiratory system respiratory or thoracic disease Respiratory Or Thoracic Disease
rs17288338 3618 0.00272 0.04835 1.04953792932303 260405 FINNGEN_R6_H7_SCLERACORNEA FINNGEN NA 2022-01-24 "Disorders of sclera, cornea, iris and ciliary body" disease of visual system Disease Of Visual System
rs17288338 3618 0.00481 -0.07688 0.926000967055602 236143 FINNGEN_R6_K11_DISORD_TEETH FINNGEN NA 2022-01-24 Other disorders of teeth and supporting structures gastrointestinal disease Gastrointestinal Disease
rs17288338 3618 0.00363 -0.08827 0.91551365466309 259929 FINNGEN_R6_K11_UC_STRICT FINNGEN NA 2022-01-24 "Ulcerative colitis (strict definition, require KELA)" gastrointestinal disease Gastrointestinal Disease
rs17288338 3618 0.00294131 0.0861776962410524 1.09 14267 GCST003155 GCST PMID:26502338 2015-10-26 Systemic lupus erythematosus urinary system disease Urinary System Disease
rs17288338 3618 0.00294131 0.0861776962410524 1.09 14267 GCST003156 GCST PMID:26502338 2015-10-26 Systemic lupus erythematosus urinary system disease Urinary System Disease
rs3810291 3618 0.00442 -0.07651 0.926343650805997 200976 FINNGEN_R6_M13_RHEUMATISM FINNGEN NA 2022-01-24 "Rheumatism, unspecified" musculoskeletal or connective tissue disease Musculoskeletal Or Connective Tissue Disease
rs3810291 3618 0.000458 -0.22958 0.794867376704061 236700 FINNGEN_R6_L12_FOODDERMAT FINNGEN NA 2022-01-24 Dermatitis due to ingested food integumentary system disease Integumentary System Disease
rs3810291 3618 0.00206 0.0582689081239758 1.06 26405 GCST000964 GCST PMID:21297633 2011-02-06 Ulcerative colitis gastrointestinal disease Gastrointestinal Disease
rs3810291 3618 0.00243 0.03972 1.04051938797159 98164 FINNGEN_R6_HYPOTHY_LEVOTHY FINNGEN NA 2022-01-24 "Hypothyroidism, levothyroxin purchases" endocrine system disease Endocrine System Disease
rs3810291 3618 0.0004404 -0.0602 0.941576199511567 45975 GCST004133 GCST PMID:28067908 2017-01-09 Ulcerative colitis gastrointestinal disease Gastrointestinal Disease
rs3810291 3618 0.0008584 0.0272 1.02757329687277 298957 GCST007517 GCST PMID:29632382 2018-04-09 Type 2 diabetes pancreas disease Pancreas Disease
rs3810291 3618 0.00394 -0.03423 0.966349218755296 252722 FINNGEN_R6_H8_HL_SEN_NAS FINNGEN NA 2022-01-24 Sensorineural hearing loss nervous system disease Nervous System Disease
rs3810291 3618 0.00467 -0.04743 0.953677228202146 116162 FINNGEN_R6_Z21_SUPERV_HIGH_R_PREGNAC FINNGEN NA 2022-01-24 Supervision of high-risk pregnancy reproductive system or breast disease Reproductive System Or Breast Disease
rs3810291 3618 0.00071 -0.011 0.989060278775369 23918 GCST90016598 GCST PMID:33686288 2021-03-08 ADHD vs Tourette's syndrome and other tic disorders (ordinary least squares (OLS)) nervous system disease Nervous System Disease
rs3810291 3618 0.0034 -0.0077 0.992329569057412 93491 GCST90016622 GCST PMID:33686288 2021-03-08 Schizophrenia vs major depressive disorder (ordinary least squares (OLS)) nervous system disease Nervous System Disease
rs3810291 3618 3.58101536461399e-05 0.0288193440671206 1.02923863961212 408422 GCST90014325 GCST PMID:34103634 2021-06-08 Asthma respiratory or thoracic disease Respiratory Or Thoracic Disease
rs3810291 3618 0.00429 0.03735 1.03805627696156 98381 FINNGEN_R6_HYPOTHYROIDISM FINNGEN NA 2022-01-24 Hypothyroidism (congenital or acquired) endocrine system disease Endocrine System Disease
rs3810291 3618 0.00243 0.03972 1.04051938797159 98164 FINNGEN_R6_HYPOTHY_PURCHASE FINNGEN NA 2022-01-24 Hypothyroidism and >3 levothyroxin purchases endocrine system disease Endocrine System Disease
rs3810291 3618 0.0031 0.03025 1.03071217979139 260405 FINNGEN_R6_E4_HYTHY_AI_STRICT_PURCH FINNGEN NA 2022-01-24 "Hypothyroidism, strict autoimmune, 3 medication purchases required" endocrine system disease Endocrine System Disease
rs3810291 3618 0.0048 0.01998 1.02018093620399 260405 FINNGEN_R6_E4_ENDONUTRMET FINNGEN NA 2022-01-24 "Endocrine, nutritional and metabolic diseases" endocrine system disease Endocrine System Disease
rs3810291 3618 0.0013 4.96427665511824 143.204926249463 426795 GCST006980 GCST PMID:30598549 2018-12-31 Fractures musculoskeletal or connective tissue disease Musculoskeletal Or Connective Tissue Disease
rs3810291 3618 0.0022 0.00210454 1.00210675609866 484598 GCST90038616 GCST PMID:33959723 2021-04-08 Asthma respiratory or thoracic disease Respiratory Or Thoracic Disease
rs3810291 3618 0.000598305 -0.104360015324243 0.900900900900901 14267 GCST003155 GCST PMID:26502338 2015-10-26 Systemic lupus erythematosus urinary system disease Urinary System Disease
rs3810291 3618 0.000598305 -0.104360015324243 0.900900900900901 14267 GCST003156 GCST PMID:26502338 2015-10-26 Systemic lupus erythematosus urinary system disease Urinary System Disease
rs3810291 3618 0.0026 0.0069 1.00692385984608 189855 GCST90016612 GCST PMID:33686288 2021-03-08 Major depressive disorder vs ADHD (ordinary least squares (OLS)) nervous system disease Nervous System Disease
rs3810291 3618 0.00092 -0.012 0.988071712861931 45494 GCST90016624 GCST PMID:33686288 2021-03-08 Schizophrenia vs Tourette's syndrome and other tic disorders (ordinary least squares (OLS)) nervous system disease Nervous System Disease
rs10419198 3618 0.00442 0.05213 1.0535126902613 167692 FINNGEN_R6_ASTHMA_ACUTE_RESPIRATORY_INFECTIONS FINNGEN NA 2022-01-24 Asthma-related acute respiratory infections infectious disease Infectious Disease
rs10419198 3618 0.00161 -0.08059 0.922571868379074 239229 FINNGEN_R6_STILL_ADULT FINNGEN NA 2022-01-24 Adult-onset Still disease musculoskeletal or connective tissue disease Musculoskeletal Or Connective Tissue Disease
rs10419198 3618 0.00437 -0.13578 0.873034678992208 242386 FINNGEN_R6_I9_ANEURYSM FINNGEN NA 2022-01-24 "Cerebral aneurysm, nonruptured" cardiovascular disease Cardiovascular Disease
rs10419198 3618 0.00107 -0.05907 0.942640781992836 260405 FINNGEN_R6_ABDOM_HERNIA FINNGEN NA 2022-01-24 Hernia of abodminal wall gastrointestinal disease Gastrointestinal Disease
rs10419198 3618 0.00381 -0.07759 0.925343739712308 259900 FINNGEN_R6_RHEUMA_OTHER_WIDE FINNGEN NA 2022-01-24 "Other (seronegative) rheumatoid arthritis, wide" musculoskeletal or connective tissue disease Musculoskeletal Or Connective Tissue Disease
rs10419198 3618 0.00012 -0.40673 0.665823938497817 194526 FINNGEN_R6_M13_DISCITIS FINNGEN NA 2022-01-24 "Discitis, unspecified" infectious disease Infectious Disease
rs10419198 3618 0.0034 -0.00152512 0.998476042404497 484598 GCST90038635 GCST PMID:33959723 2021-04-08 Thyroid problem (not cancer) endocrine system disease Endocrine System Disease
rs10419198 3618 0.000835 0.04056 1.04139379145553 244792 FINNGEN_R6_J10_ASTHMACOPDKELA FINNGEN NA 2022-01-24 Asthma/COPD (KELA code 203) respiratory or thoracic disease Respiratory Or Thoracic Disease
rs10419198 3618 0.00434 0.05826 1.05999055743064 147061 FINNGEN_R6_GEST_DIABETES FINNGEN NA 2022-01-24 Gestational diabetes (for exclusion) pregnancy or perinatal disease Pregnancy Or Perinatal Disease
rs10419198 3618 0.000854 -0.03681 0.963859251210226 260405 FINNGEN_R6_ILD_ENDPOINTS FINNGEN NA 2022-01-24 Interstitial lung disease endpoints respiratory or thoracic disease Respiratory Or Thoracic Disease
rs10419198 3618 0.00228 0.52311 1.68726689849846 253440 FINNGEN_R6_M13_DERMATOPOLYNAS FINNGEN NA 2022-01-24 "Dermatopolymyositis, unspecified" integumentary system disease Integumentary System Disease
rs10419198 3618 0.004 0.03098 1.03146487438274 249334 FINNGEN_R6_DM_OTHER_WIDE FINNGEN NA 2022-01-24 "Other diabetes, wide definition" pancreas disease Pancreas Disease
rs10419198 3618 0.00324 0.05999 1.06182592823299 138100 FINNGEN_R6_O15_PREG_DM FINNGEN NA 2022-01-24 Diabetes mellitus in pregnancy pregnancy or perinatal disease Pregnancy Or Perinatal Disease
rs10419198 3618 0.00211 0.38987 1.47678879885938 259736 FINNGEN_R6_F5_KELARET FINNGEN NA 2022-01-24 Kela-code for behavioural disturbances in mental retardation nervous system disease Nervous System Disease
rs10419198 3618 0.00459 0.44425 1.55932026696396 258314 FINNGEN_R6_G6_TETRAPLE FINNGEN NA 2022-01-24 Tetraplegia nervous system disease Nervous System Disease
rs10419198 3618 0.00292 -0.09961 0.905190373450826 258531 FINNGEN_R6_RHEUMA_NOS FINNGEN NA 2022-01-24 Other/unspecified rheumatoid arthritis musculoskeletal or connective tissue disease Musculoskeletal Or Connective Tissue Disease
rs10419198 3618 0.00497 0.14365 1.15447996981533 233263 FINNGEN_R6_K11_DEPOSITS FINNGEN NA 2022-01-24 Deposits [accretions] on teeth gastrointestinal disease Gastrointestinal Disease
rs10419198 3618 0.00335 0.15609 1.16893140218204 199250 FINNGEN_R6_KRA_PSY_HYPERKIN_EXMORE FINNGEN NA 2022-01-24 Hyperkinetic disorders (more control exclusions) nervous system disease Nervous System Disease
rs10419198 3618 0.0005576 0.0228 1.02306190670327 360838 GCST005038 GCST PMID:29083406 2017-10-30 Allergic disease (asthma, hay fever or eczema) immune system disease Immune System Disease
rs12610709 3618 0.00263 0.34881 1.41737986258277 246904 FINNGEN_R6_L12_LOCALDCONNECTISSUEOTH FINNGEN NA 2022-01-24 Other localized connective tissue disorders musculoskeletal or connective tissue disease Musculoskeletal Or Connective Tissue Disease
rs12610709 3618 0.00097 0.00364724 1.00365389927334 484598 GCST90038601 GCST PMID:33959723 2021-04-08 Musculoskeletal disorder or trauma musculoskeletal or connective tissue disease Musculoskeletal Or Connective Tissue Disease
rs12610709 3618 0.0043 0.00208318 1.00208535132695 484598 GCST90038686 GCST PMID:33959723 2021-04-08 Osteoarthritis musculoskeletal or connective tissue disease Musculoskeletal Or Connective Tissue Disease
rs12610709 3618 0.004 0.06456 1.06668957769931 260071 FINNGEN_R6_H7_VITRBODYGLOBE FINNGEN NA 2022-01-24 Disorders of vitreous body disease of visual system Disease Of Visual System
rs12610709 3618 0.00103 0.44293 1.55726332209385 246829 FINNGEN_R6_L12_LOCALSCLERODERMA FINNGEN NA 2022-01-24 Localized scleroderma [morphea] disease of visual system Disease Of Visual System
rs12610709 3618 0.00152 -0.22795 0.796164067043617 141355 FINNGEN_R6_E4_PCOS FINNGEN NA 2022-01-24 Polycystic ovarian syndrome reproductive system or breast disease Reproductive System Or Breast Disease
rs12610709 3618 0.000877 0.36027 1.43371646575183 241533 FINNGEN_R6_H7_BCKRNDRETINOPAT FINNGEN NA 2022-01-24 Background retinopathy and retinal vascular changes disease of visual system Disease Of Visual System
rs12610709 3618 0.00444 0.35268 1.42287575033449 259777 FINNGEN_R6_G6_HCCOMM FINNGEN NA 2022-01-24 Communicating hydrocephalus nervous system disease Nervous System Disease
rs12610709 3618 0.000375 0.08999 1.09416334201708 260405 FINNGEN_R6_F5_PERSOBEH FINNGEN NA 2022-01-24 Disorders of adult personality and behaviour nervous system disease Nervous System Disease
rs12610709 3618 0.0013 -0.19298 0.824498463943488 141693 FINNGEN_R6_E4_OVARDYS FINNGEN NA 2022-01-24 Ovarian dysfunction reproductive system or breast disease Reproductive System Or Breast Disease
rs12610709 3618 0.00041 -0.16955 0.844044551197729 240477 FINNGEN_R6_N14_HYDRONEPHR FINNGEN NA 2022-01-24 Hydronephrosis urinary system disease Urinary System Disease
rs12610709 3618 0.000287 -0.63581 0.529506414370439 258007 FINNGEN_R6_Q17_CONGEN_MALFO_PULMONARY_TRICU_VALVES FINNGEN NA 2022-01-24 Congenital malformations of pulmonary and tricuspid valves cardiovascular disease Cardiovascular Disease
rs35081008 3618 0.000395 0.1961 1.21664856410769 260405 FINNGEN_R6_KRA_PSY_SPEELING FINNGEN NA 2022-01-24 Speech and linguistic disorders nervous system disease Nervous System Disease
rs35081008 3618 0.00217 0.02815 1.02854995534412 260405 FINNGEN_R6_K11_GIDISEASES FINNGEN NA 2022-01-24 Gastrointestinal diseases gastrointestinal disease Gastrointestinal Disease
rs35081008 3618 0.000331 0.25104 1.28536149776283 259054 FINNGEN_R6_F5_SPEECH FINNGEN NA 2022-01-24 Specific development disorders of speech and language nervous system disease Nervous System Disease
rs35081008 3618 0.0028 -0.000684861 0.999315373463767 484598 GCST90038673 GCST PMID:33959723 2021-04-08 Chronic sinusitis respiratory or thoracic disease Respiratory Or Thoracic Disease
rs35081008 3618 0.0014 0.00109504 1.00109563977521 484598 GCST90038613 GCST PMID:33959723 2021-04-08 Stroke cardiovascular disease Cardiovascular Disease
rs35081008 3618 0.00454 0.09213 1.09650735877237 230857 FINNGEN_R6_K11_VENTHER FINNGEN NA 2022-01-24 Ventral hernia gastrointestinal disease Gastrointestinal Disease
rs35081008 3618 0.00117 0.14947 1.16121863373043 260405 FINNGEN_R6_F5_PSYCHDEV FINNGEN NA 2022-01-24 Disorders of psychological developtment nervous system disease Nervous System Disease
rs35081008 3618 0.00211 0.04434 1.04533770929593 260405 FINNGEN_R6_ILD_ENDPOINTS FINNGEN NA 2022-01-24 Interstitial lung disease endpoints respiratory or thoracic disease Respiratory Or Thoracic Disease
rs35081008 3618 0.00025 0.21829 1.24394776016656 199659 FINNGEN_R6_KRA_PSY_SPEELING_EXMORE FINNGEN NA 2022-01-24 Speech and linguistic disorders (more control exclusions) nervous system disease Nervous System Disease
rs35081008 3618 0.00223 0.25271 1.28750984483461 258638 FINNGEN_R6_M13_BIOMECHLESIO FINNGEN NA 2022-01-24 "Biomechanical lesions, not elsewhere classified" musculoskeletal or connective tissue disease Musculoskeletal Or Connective Tissue Disease
rs35081008 3618 0.00215 0.38523 1.46995237160935 260405 FINNGEN_R6_P16_RESPI_CARDIOV_DISORD_SPECIFIC_PERINA_PERIOD FINNGEN NA 2022-01-24 Respiratory and cardiovascular disorders specific to the perinatal period pregnancy or perinatal disease Pregnancy Or Perinatal Disease
rs151235402 3618 0.00132 -0.54053 0.582439477632766 251764 FINNGEN_R6_H7_VISDISTNAS FINNGEN NA 2022-01-24 Other and unspecified visual disturbances disease of visual system Disease Of Visual System
rs151235402 3618 0.00142 -0.34276 0.709808545170199 260405 FINNGEN_R6_I9_OTH FINNGEN NA 2022-01-24 Other CVD cardiovascular disease Cardiovascular Disease
rs151235402 3618 0.000199 -0.45282 0.635832573189719 259835 FINNGEN_R6_I9_HYPOTE FINNGEN NA 2022-01-24 Hypotension cardiovascular disease Cardiovascular Disease
rs151235402 3618 0.00481 -0.46395 0.628794993430789 254527 FINNGEN_R6_M13_NECROVASC FINNGEN NA 2022-01-24 Other necrotizing vasculopathies cardiovascular disease Cardiovascular Disease
rs151235402 3618 0.00299 0.44431 1.55941382898681 260405 FINNGEN_R6_KRA_PSY_SPEELING FINNGEN NA 2022-01-24 Speech and linguistic disorders nervous system disease Nervous System Disease
rs151235402 3618 0.000195 -0.48512 0.615623317533516 138085 FINNGEN_R6_FG_OTH FINNGEN NA 2022-01-24 Other CVD (FINNGEN) cardiovascular disease Cardiovascular Disease
rs151235402 3618 0.00293 0.56077 1.75202103724142 259054 FINNGEN_R6_F5_SPEECH FINNGEN NA 2022-01-24 Specific development disorders of speech and language nervous system disease Nervous System Disease
rs151235402 3618 0.00483 0.47498 1.60798203752343 236778 FINNGEN_R6_F5_OCD FINNGEN NA 2022-01-24 Obsessive-compulsive disorder nervous system disease Nervous System Disease
rs151235402 3618 0.00084 0.38887 1.47531274820885 258531 FINNGEN_R6_RHEUMA_NOS FINNGEN NA 2022-01-24 Other/unspecified rheumatoid arthritis musculoskeletal or connective tissue disease Musculoskeletal Or Connective Tissue Disease
rs151235402 3618 0.00421 0.67146 1.95709259096422 82188 FINNGEN_R6_N14_EROSECTROPUT FINNGEN NA 2022-01-24 Erosion and ectropion of cervix uteri reproductive system or breast disease Reproductive System Or Breast Disease
rs151235402 3618 6.55e-05 1.39916 4.05179502914657 244837 FINNGEN_R6_G6_AUTONOM FINNGEN NA 2022-01-24 Autonomic disorders nervous system disease Nervous System Disease
rs611847 3618 0.00386 0.03834 1.03908446154315 257444 FINNGEN_R6_DM_RETINOPATHY FINNGEN NA 2022-01-24 Diabetic retinopathy disease of visual system Disease Of Visual System
rs611847 3618 0.0014 -0.11915 0.887674639579174 248489 FINNGEN_R6_R18_RASH_OTHER_NONSPECIFIC_SKIN_ERUPT FINNGEN NA 2022-01-24 Rash and other nonspecific skin eruption integumentary system disease Integumentary System Disease
rs611847 3618 0.0031 0.000445908 1.00044600743175 484598 GCST90038684 GCST PMID:33959723 2021-04-08 Ulcerative colitis gastrointestinal disease Gastrointestinal Disease
rs611847 3618 0.00496 -0.03431 0.966271913910031 260405 FINNGEN_R6_K11_APPENDIX FINNGEN NA 2022-01-24 Diseases of appendix gastrointestinal disease Gastrointestinal Disease
rs611847 3618 0.000327 0.07154 1.07416111628665 112979 FINNGEN_R6_O15_CONCEPT_ABNORM FINNGEN NA 2022-01-24 Other abnormal products of conception pregnancy or perinatal disease Pregnancy Or Perinatal Disease
rs611847 3618 0.00032 0.00210917 1.00211139586368 484598 GCST90038603 GCST PMID:33959723 2021-04-08 Immunological or systemic disorder immune system disease Immune System Disease
rs611847 3618 0.000506 0.03051 1.03098019979923 260405 FINNGEN_R6_RX_ANTIHYP FINNGEN NA 2022-01-24 Antihypertensive medication - note that there are other indications cardiovascular disease Cardiovascular Disease
rs611847 3618 0.00476 -0.03471 0.965885482435914 260239 FINNGEN_R6_APPENDICITIS_BROAD FINNGEN NA 2022-01-24 "Appendicitis, broad definition" gastrointestinal disease Gastrointestinal Disease
rs611847 3618 0.00316 -0.04224 0.958639679438388 254377 FINNGEN_R6_APPENDACUT_NOCOMPLIC FINNGEN NA 2022-01-24 "Acute appendicitis, no complications" gastrointestinal disease Gastrointestinal Disease
rs611847 3618 0.00452 -0.13741 0.871612791618478 226108 FINNGEN_R6_K11_OTHDISSTOMDUOD FINNGEN NA 2022-01-24 Other diseases of stomach and duodenum gastrointestinal disease Gastrointestinal Disease
rs611847 3618 0.00235 0.05167 1.05302818586834 253168 FINNGEN_R6_DM_RETINA_PROLIF FINNGEN NA 2022-01-24 Proliferative diabetic retinopathy disease of visual system Disease Of Visual System
rs611847 3618 0.00375 0.49895 1.64699102190548 251076 FINNGEN_R6_L12_ACNE_CONGLOBLATA FINNGEN NA 2022-01-24 Acne conglobata integumentary system disease Integumentary System Disease
rs611847 3618 0.00394 -0.47135 0.624159084497633 260108 FINNGEN_R6_AB1_MALARIA FINNGEN NA 2022-01-24 Malaria infectious disease Infectious Disease
rs611847 3618 0.00078 0.00159516 1.00159643294447 484598 GCST90038664 GCST PMID:33959723 2021-04-08 Allergic rhinitis respiratory or thoracic disease Respiratory Or Thoracic Disease
rs611847 3618 0.00046 0.00191365 1.0019154821967 484598 GCST90038661 GCST PMID:33959723 2021-04-08 Allergy, hypersensitivity or anaphylaxis immune system disease Immune System Disease
rs34331079 3618 0.00169 0.12953 1.13829325974835 236071 FINNGEN_R6_AB1_STREPTO_SEPSIS FINNGEN NA 2022-01-24 Streptococcal septicaemia infectious disease Infectious Disease
rs34331079 3618 0.00349 0.02089 1.02110972339002 260405 FINNGEN_R6_E4_ENDONUTRMET FINNGEN NA 2022-01-24 "Endocrine, nutritional and metabolic diseases" endocrine system disease Endocrine System Disease
rs34331079 3618 0.00397 0.04314 1.04408405638696 116887 FINNGEN_R6_O15_ABORT_SPONTAN FINNGEN NA 2022-01-24 Spontaneous abortion reproductive system or breast disease Reproductive System Or Breast Disease
rs34331079 3618 0.00217 0.08191 1.08535812320263 197624 FINNGEN_R6_M13_SPONDYLOLISTHESIS FINNGEN NA 2022-01-24 Spondylolisthesis/Spondylolysis musculoskeletal or connective tissue disease Musculoskeletal Or Connective Tissue Disease
rs34331079 3618 0.0012 5.00490176224849 149.142431021626 426795 GCST006980 GCST PMID:30598549 2018-12-31 Fractures musculoskeletal or connective tissue disease Musculoskeletal Or Connective Tissue Disease
rs34331079 3618 0.00405 -0.28964 0.748532990956192 259737 FINNGEN_R6_G6_HCOBSTR FINNGEN NA 2022-01-24 Obstructive hydrocephalus nervous system disease Nervous System Disease
rs34331079 3618 0.00275 -0.11908 0.887736778978798 249226 FINNGEN_R6_L12_INFECT_SKIN_NAS FINNGEN NA 2022-01-24 Other and unspecified local infections of skin and subcutaneous tissue infectious disease Infectious Disease
rs1321940 3618 0.00312 -0.06643 0.935728414552868 202372 FINNGEN_R6_M13_GANGLION FINNGEN NA 2022-01-24 Ganglion musculoskeletal or connective tissue disease Musculoskeletal Or Connective Tissue Disease
rs1321940 3618 0.00046 0.11225 1.11879252381665 259835 FINNGEN_R6_I9_HYPOTE FINNGEN NA 2022-01-24 Hypotension cardiovascular disease Cardiovascular Disease
rs1321940 3618 0.00467 0.05122 1.05255442978781 253298 FINNGEN_R6_I9_ATHSCLE FINNGEN NA 2022-01-24 "Atherosclerosis, excluding cerebral, coronary and PAD" cardiovascular disease Cardiovascular Disease
rs1321940 3618 0.00364 0.07171 1.07434373919892 260405 FINNGEN_R6_TRAUMBRAIN_NONCONCUS FINNGEN NA 2022-01-24 "severe traumatic brain injury, does not include concussion" nervous system disease Nervous System Disease
rs1321940 3618 0.000515 0.09941 1.10451905955116 260405 FINNGEN_R6_I9_OTH FINNGEN NA 2022-01-24 Other CVD cardiovascular disease Cardiovascular Disease
rs1321940 3618 0.00071 -0.000918414 0.999082007613056 484598 GCST90038628 GCST PMID:33959723 2021-04-08 Gallbladder disease gastrointestinal disease Gastrointestinal Disease
rs1321940 3618 7.19e-09 -0.06592 0.936205757756461 255750 FINNGEN_R6_CHOLELITH_BROAD FINNGEN NA 2022-01-24 "Cholelithiasis, broad definition with cholecystitis" gastrointestinal disease Gastrointestinal Disease
rs1321940 3618 0.00179 -0.04437 0.956599950004202 210368 FINNGEN_R6_M13_SYNOTEND FINNGEN NA 2022-01-24 Disorders of synovium and tendon musculoskeletal or connective tissue disease Musculoskeletal Or Connective Tissue Disease
rs1321940 3618 0.0023 -0.1107 0.895207270829981 255726 FINNGEN_R6_K11_ALCOLIV FINNGEN NA 2022-01-24 Alcoholic liver disease gastrointestinal disease Gastrointestinal Disease
rs1321940 3618 0.001885 -0.0242 0.97609047214037 417596 GCST007092 GCST PMID:30664745 2019-01-21 Osteoarthritis of the hip or knee musculoskeletal or connective tissue disease Musculoskeletal Or Connective Tissue Disease
rs1321940 3618 0.0001669 -0.0358 0.964833240835912 403124 GCST007090 GCST PMID:30664745 2019-01-21 Knee osteoarthritis musculoskeletal or connective tissue disease Musculoskeletal Or Connective Tissue Disease
rs1321940 3618 0.00036 -0.00200565 0.99799635997197 484598 GCST90038686 GCST PMID:33959723 2021-04-08 Osteoarthritis musculoskeletal or connective tissue disease Musculoskeletal Or Connective Tissue Disease
rs1321940 3618 0.00311 -0.07805 0.924918179478398 85213 FINNGEN_R6_N14_ENDOMETRIOSIS_PELVICPERITONEUM FINNGEN NA 2022-01-24 Endometriosis of pelvic peritoneum reproductive system or breast disease Reproductive System Or Breast Disease
rs1321940 3618 0.00326 -0.25557 0.774474921418513 255401 FINNGEN_R6_G6_DEGENOTH FINNGEN NA 2022-01-24 Other and unspecified degenerative diseases of nervous system nervous system disease Nervous System Disease
rs1321940 3618 3.48e-08 -0.05713 0.94447128011898 260405 FINNGEN_R6_K11_GALLBILPANC FINNGEN NA 2022-01-24 "Disorders of gallbladder, biliary tract and pancreas" pancreas disease Pancreas Disease
rs1321940 3618 0.00298 -0.20677 0.813206666013087 257108 FINNGEN_R6_D3_IMMUNEMECHANISMNAS FINNGEN NA 2022-01-24 "Other and unspecified disorders involving the immune mechanism, not elsewhere classified" immune system disease Immune System Disease
rs1321940 3618 0.00095 -0.000860382 0.999139988022465 484598 GCST90038629 GCST PMID:33959723 2021-04-08 Cholelithiasis or gall stones gastrointestinal disease Gastrointestinal Disease
rs1321940 3618 0.0014 -0.08179 0.921465446123144 147061 FINNGEN_R6_N14_ENDOMETRIOSIS_ASRM_STAGE1_2 FINNGEN NA 2022-01-24 "Endomtriosis ASRM stages 1,2" reproductive system or breast disease Reproductive System Or Breast Disease
rs1321940 3618 0.000132 0.12922 1.13794044352717 138085 FINNGEN_R6_FG_OTH FINNGEN NA 2022-01-24 Other CVD (FINNGEN) cardiovascular disease Cardiovascular Disease
rs1321940 3618 1.7e-08 -0.06535 0.936739547153908 254733 FINNGEN_R6_K11_CHOLELITH FINNGEN NA 2022-01-24 Cholelithiasis gastrointestinal disease Gastrointestinal Disease
rs1321940 3618 0.00247 -0.10979 0.896022280219466 260405 FINNGEN_R6_ALCOLIVER FINNGEN NA 2022-01-24 Alcoholic liver disease gastrointestinal disease Gastrointestinal Disease
rs771193934 3618 2.52e-06 0.05514 1.05668854071613 255750 FINNGEN_R6_CHOLELITH_BROAD FINNGEN NA 2022-01-24 "Cholelithiasis, broad definition with cholecystitis" gastrointestinal disease Gastrointestinal Disease
rs771193934 3618 0.00498 -0.12665 0.881041983333797 242386 FINNGEN_R6_I9_ANEURYSM FINNGEN NA 2022-01-24 "Cerebral aneurysm, nonruptured" cardiovascular disease Cardiovascular Disease
rs771193934 3618 0.00243 0.09129 1.0955866793305 200462 FINNGEN_R6_M13_LATERALEPICOND FINNGEN NA 2022-01-24 Lateral epicondylitis musculoskeletal or connective tissue disease Musculoskeletal Or Connective Tissue Disease
rs771193934 3618 0.00279 -0.19163 0.825612288532247 82188 FINNGEN_R6_N14_EROSECTROPUT FINNGEN NA 2022-01-24 Erosion and ectropion of cervix uteri reproductive system or breast disease Reproductive System Or Breast Disease
rs771193934 3618 0.000737 0.02249 1.02274480666524 260405 FINNGEN_R6_K11_GIDISEASES FINNGEN NA 2022-01-24 Gastrointestinal diseases gastrointestinal disease Gastrointestinal Disease
rs771193934 3618 0.000558 -0.18363 0.832243677027117 227135 FINNGEN_R6_K11_FEMHER FINNGEN NA 2022-01-24 Femoral hernia musculoskeletal or connective tissue disease Musculoskeletal Or Connective Tissue Disease
rs771193934 3618 1.36e-05 0.04631 1.04739905434146 260405 FINNGEN_R6_K11_GALLBILPANC FINNGEN NA 2022-01-24 "Disorders of gallbladder, biliary tract and pancreas" pancreas disease Pancreas Disease
rs771193934 3618 0.00195 -0.24054 0.786203196691278 251918 FINNGEN_R6_H7_GLOBE FINNGEN NA 2022-01-24 Disorders of globe disease of visual system Disease Of Visual System
rs771193934 3618 0.00391 -0.12578 0.881808823386352 232566 FINNGEN_R6_G6_PLANTAR FINNGEN NA 2022-01-24 Lesion of plantar nerve nervous system disease Nervous System Disease
rs771193934 3618 0.00386 -0.39102 0.676366628571444 251116 FINNGEN_R6_E4_PARANAS FINNGEN NA 2022-01-24 "Disorders of parathyroid gland, other and/or unspecified" endocrine system disease Endocrine System Disease
rs771193934 3618 4.32e-06 0.05476 1.05628707535391 254733 FINNGEN_R6_K11_CHOLELITH FINNGEN NA 2022-01-24 Cholelithiasis gastrointestinal disease Gastrointestinal Disease
rs771193934 3618 0.0012 -0.03992 0.960866305382064 251596 FINNGEN_R6_E4_LIPOPROT FINNGEN NA 2022-01-24 Disorders of lipoprotein metabolism and other lipidaemias genetic, familial or congenital disease Genetic, Familial Or Congenital Disease
rs771193934 3618 0.00293 -0.34284 0.709751762757912 231485 FINNGEN_R6_G6_POSTZOST FINNGEN NA 2022-01-24 Postzoster neuralgia infectious disease Infectious Disease
rs62217175 3618 0.00495 -0.24268 0.784522520814948 254711 FINNGEN_R6_N14_CALCULOWER FINNGEN NA 2022-01-24 Calculus of lower urinary tract urinary system disease Urinary System Disease
rs62217175 3618 0.00303 -0.15331 0.857863742826505 260405 FINNGEN_R6_F5_PSYCHDEV FINNGEN NA 2022-01-24 Disorders of psychological developtment nervous system disease Nervous System Disease
rs62217175 3618 0.0025 -0.39292 0.67508275204609 258439 FINNGEN_R6_F5_AUTISM FINNGEN NA 2022-01-24 Autism nervous system disease Nervous System Disease
rs62217175 3618 0.00427 0.20968 1.23328334613514 252070 FINNGEN_R6_L12_FOLICULAROTH FINNGEN NA 2022-01-24 Other follicular disorders integumentary system disease Integumentary System Disease
rs62217175 3618 0.000415 0.36466 1.44002431663872 251524 FINNGEN_R6_L12_HIDRADENITISSUP FINNGEN NA 2022-01-24 Hidradenitis suppurativa integumentary system disease Integumentary System Disease
rs62217175 3618 0.00231 -0.33704 0.713880284120243 259101 FINNGEN_R6_ENCEPHALITIS FINNGEN NA 2022-01-24 Encephalitis nervous system disease Nervous System Disease
rs62217175 3618 0.0011 0.10028 1.10548040925945 165357 FINNGEN_R6_ASTHMA_PNEUMONIA FINNGEN NA 2022-01-24 Asthma-related pneumonia infectious disease Infectious Disease
rs62217175 3618 0.000585 -0.45546 0.634156188997276 260405 FINNGEN_R6_KRA_PSY_AUTISM FINNGEN NA 2022-01-24 Autism spe nervous system disease Nervous System Disease
rs62217175 3618 0.000638 -0.51431 0.59791301229626 198440 FINNGEN_R6_KRA_PSY_AUTISM_EXMORE FINNGEN NA 2022-01-24 Autism spe (more control exclusions) nervous system disease Nervous System Disease
rs62217175 3618 0.00109 0.10018 1.10536986674574 165372 FINNGEN_R6_ASTHMA_PNEUMONIA_AND_SEPSIS FINNGEN NA 2022-01-24 Asthma-related pneumonia or sepsis infectious disease Infectious Disease
rs62217175 3618 0.000648 0.14841 1.15998839412086 176735 FINNGEN_R6_M13_ARTHROSIS_POLY FINNGEN NA 2022-01-24 Polyarhtrosis musculoskeletal or connective tissue disease Musculoskeletal Or Connective Tissue Disease
rs62217175 3618 0.00343 -0.14167 0.867907618747729 238185 FINNGEN_R6_F5_PHOBANX FINNGEN NA 2022-01-24 Phobic anxiety disorders nervous system disease Nervous System Disease
rs62217175 3618 0.00476 -0.17544 0.839087740927592 260405 FINNGEN_R6_KRA_PSY_SPEELING FINNGEN NA 2022-01-24 Speech and linguistic disorders nervous system disease Nervous System Disease
rs62217175 3618 0.00275 -0.21923 0.803136975404682 216273 FINNGEN_R6_E4_DM2NEU FINNGEN NA 2022-01-24 Type 2 diabetes with neurological complications urinary system disease Urinary System Disease
rs62217175 3618 0.00393 0.24452 1.27700820213298 86547 FINNGEN_R6_N14_MALEINFERT FINNGEN NA 2022-01-24 Male infertility reproductive system or breast disease Reproductive System Or Breast Disease
rs62217175 3618 0.00365 0.20428 1.22664156501455 204701 FINNGEN_R6_AUTOIMMUNE_HYPERTHYROIDISM FINNGEN NA 2022-01-24 Autoimmune hyperthyroidism endocrine system disease Endocrine System Disease
rs62217175 3618 0.0028 -0.34601 0.707505412017006 259280 FINNGEN_R6_G6_ENCEPHOTH FINNGEN NA 2022-01-24 Other encephalitis nervous system disease Nervous System Disease
rs62217175 3618 0.00416 0.23272 1.26202806199379 204720 FINNGEN_R6_OSTEOPOROSIS_FRACTURE_FG FINNGEN NA 2022-01-24 Osteoporosis with pathological fracture (FG) musculoskeletal or connective tissue disease Musculoskeletal Or Connective Tissue Disease
rs62217175 3618 0.00364 0.437 1.54805607705634 236407 FINNGEN_R6_L12_DYSHIDROSIS FINNGEN NA 2022-01-24 Dyshidrosis [pompholyx] integumentary system disease Integumentary System Disease
rs6060117 3618 0.000329 0.07711 1.0801608875555 252521 FINNGEN_R6_L12_ABSCESS_CUT FINNGEN NA 2022-01-24 "Cutaneous abscess, furuncle and carbuncle" infectious disease Infectious Disease
rs6060117 3618 0.00157 -0.17519 0.839297539086501 259538 FINNGEN_R6_G6_MENINGBACT FINNGEN NA 2022-01-24 Bacterial meningitis infectious disease Infectious Disease
rs6060117 3618 0.00462 -0.35784 0.699184935647139 241490 FINNGEN_R6_H7_DACRYOADENITIS FINNGEN NA 2022-01-24 Dacryoadenitis disease of visual system Disease Of Visual System
rs6060117 3618 0.0007014 0.008346 NA 357957 GCST006475 GCST PMID:29942085 2018-06-25 Depressed affect nervous system disease Nervous System Disease
rs6060117 3618 1.16e-05 0.05919 1.06097680718411 260405 FINNGEN_R6_L12_INFECT_SKIN FINNGEN NA 2022-01-24 Infections of the skin and subcutaneous tissue infectious disease Infectious Disease
rs6060117 3618 0.00387 -0.13716 0.871830722056552 259138 FINNGEN_R6_MENINGITIS FINNGEN NA 2022-01-24 Meningitis infectious disease Infectious Disease
rs6060117 3618 0.0033 0.000976283 1.00097675971937 484598 GCST90038607 GCST PMID:33959723 2021-04-08 Venous thromboembolism cardiovascular disease Cardiovascular Disease
rs6060117 3618 0.00465 -0.0364 0.964254514526665 260405 FINNGEN_R6_L12_OTHERSKINSUBCUTIS FINNGEN NA 2022-01-24 Other disorders of skin and subcutaneous tissue integumentary system disease Integumentary System Disease
rs6060117 3618 0.00316 -0.11253 0.893570539590217 113297 FINNGEN_R6_ERECTILE_DYSFUNCTION FINNGEN NA 2022-01-24 Erectile dysfunction reproductive system or breast disease Reproductive System Or Breast Disease
rs6060117 3618 0.00028 -0.1496 0.861052328481448 142833 FINNGEN_R6_O15_PUERP_INFECT_OTHER FINNGEN NA 2022-01-24 Other puerperal infections infectious disease Infectious Disease
rs6060117 3618 0.00231 -0.19362 0.823970953747833 256765 FINNGEN_R6_M13_CHONDROMALACIA FINNGEN NA 2022-01-24 Chondromalacia musculoskeletal or connective tissue disease Musculoskeletal Or Connective Tissue Disease
rs6060117 3618 0.00089 0.000642341 1.00064254734516 484598 GCST90038614 GCST PMID:33959723 2021-04-08 Pulmonary embolism with or without deep venous thrombosis cardiovascular disease Cardiovascular Disease
rs6060117 3618 0.00194 0.38092 1.46363051028516 260328 FINNGEN_R6_CHONDRO_OTH FINNGEN NA 2022-01-24 Other chondrocalcinosis musculoskeletal or connective tissue disease Musculoskeletal Or Connective Tissue Disease
rs6060117 3618 0.000495 0.05166 1.05301765563913 260405 FINNGEN_R6_K11_ENERCOLNONINF FINNGEN NA 2022-01-24 Noninfective enteritis and colitis gastrointestinal disease Gastrointestinal Disease
rs6060117 3618 0.00498 0.04754 1.04868814780826 244544 FINNGEN_R6_L12_ATOPIC FINNGEN NA 2022-01-24 Atopic dermatitis integumentary system disease Integumentary System Disease
rs6060117 3618 0.000379 0.15232 1.16453282731913 204701 FINNGEN_R6_AUTOIMMUNE_HYPERTHYROIDISM FINNGEN NA 2022-01-24 Autoimmune hyperthyroidism endocrine system disease Endocrine System Disease
rs6060117 3618 0.002862 -0.1345 0.874152878876572 7979 GCST010005 GCST PMID:32231244 2020-03-30 Membranous nephropathy urinary system disease Urinary System Disease
rs6060117 3618 0.00444 0.05342 1.05487259858402 242769 FINNGEN_R6_ATOPIC_STRICT_REIMB FINNGEN NA 2022-01-24 "Atopic dermatitis, strict definition with reimbursement" integumentary system disease Integumentary System Disease
rs6060117 3618 0.00368 -0.33674 0.714094480333305 260405 FINNGEN_R6_LOCALIZED_SKIN_ERUPT_DRUGS_MEDICAM FINNGEN NA 2022-01-24 Localized skin eruption due to drugs and medicaments integumentary system disease Integumentary System Disease
rs6060117 3618 0.00364 0.05586 1.05744963042486 260078 FINNGEN_R6_ATOPIC_STRICT FINNGEN NA 2022-01-24 "Atopic  dermatitis, strict definition" integumentary system disease Integumentary System Disease
rs6087990 3618 0.00407 0.22396 1.25102097758843 251284 FINNGEN_R6_H7_PARASTRA4 FINNGEN NA 2022-01-24 Fourth [trochlear] nerve palsy nervous system disease Nervous System Disease
rs6087990 3618 0.000865 0.09902 1.10408838110569 252173 FINNGEN_R6_MUCOPROCT FINNGEN NA 2022-01-24 Mucosal proctocolitis gastrointestinal disease Gastrointestinal Disease
rs6087990 3618 0.0011472 -0.04615307 0.954895785105511 127669 GCST006862 GCST PMID:29273806 2017-12-22 Asthma respiratory or thoracic disease Respiratory Or Thoracic Disease
rs6087990 3618 0.00265 -0.0582689081239759 0.943396226415094 26405 GCST000964 GCST PMID:21297633 2011-02-06 Ulcerative colitis gastrointestinal disease Gastrointestinal Disease
rs6087990 3618 0.00421 0.02808 1.02847795936713 260405 FINNGEN_R6_ILD_ENDPOINTS FINNGEN NA 2022-01-24 Interstitial lung disease endpoints respiratory or thoracic disease Respiratory Or Thoracic Disease
rs6087990 3618 0.00477 0.11925 1.12665154596992 242386 FINNGEN_R6_I9_ANEURYSM FINNGEN NA 2022-01-24 "Cerebral aneurysm, nonruptured" cardiovascular disease Cardiovascular Disease
rs6087990 3618 0.00303 -0.45959 0.631542524868226 251035 FINNGEN_R6_VD_SO FINNGEN NA 2022-01-24 Vascular dementia (sudden onset) cardiovascular disease Cardiovascular Disease
rs6087990 3618 0.00444 -0.10618 0.899262766209076 216726 FINNGEN_R6_E4_DMNASNOCOMP FINNGEN NA 2022-01-24 Unspecified diabetes without complications pancreas disease Pancreas Disease
rs6087990 3618 2.49284547034e-07 0.0516392 1.05299575309968 34652 GCST003043 GCST PMID:26192919 2015-07-20 Inflammatory bowel disease [EA] gastrointestinal disease Gastrointestinal Disease
rs6087990 3618 0.00248 0.04786 1.04902378171412 246144 FINNGEN_R6_M13_ARTHROSIS_KNEE_PRIM_KNEESURG FINNGEN NA 2022-01-24 "Gonarthrosis, primary, with knee surgery" musculoskeletal or connective tissue disease Musculoskeletal Or Connective Tissue Disease
rs6087990 3618 0.00435 -0.05435 0.94710056328797 260405 FINNGEN_R6_F5_BEHAVE FINNGEN NA 2022-01-24 Behavioural syndromes associated with physiological disturbances and physical factors nervous system disease Nervous System Disease
rs6087990 3618 2.97e-05 0.13426 1.14369014042778 235637 FINNGEN_R6_H8_HL_PRESBY FINNGEN NA 2022-01-24 Presbycusis nervous system disease Nervous System Disease
rs6087990 3618 0.000541 0.36841 1.44543454566543 141780 FINNGEN_R6_O15_VENOUS_COMPLIC FINNGEN NA 2022-01-24 Venous complications and haemorrhoids in the puerperium pregnancy or perinatal disease Pregnancy Or Perinatal Disease
rs6087990 3618 0.00039 0.000765735 1.00076602824989 484598 GCST90038681 GCST PMID:33959723 2021-04-08 Psoriasis integumentary system disease Integumentary System Disease
rs6087990 3618 0.002674 0.0173 1.01745051169806 296525 GCST005194 GCST PMID:29212778 2017-12-06 Coronary artery disease cardiovascular disease Cardiovascular Disease
rs6087990 3618 0.00293 0.12798 1.13653027186432 252068 FINNGEN_R6_H7_PARASTRAB FINNGEN NA 2022-01-24 Paralytic strabismus disease of visual system Disease Of Visual System
rs6087990 3618 0.00294 0.26627 1.30508738471465 222233 FINNGEN_R6_E4_THYROIDITNAS FINNGEN NA 2022-01-24 "Thyroiditis, unspecified" endocrine system disease Endocrine System Disease
rs6087990 3618 0.0022 -0.00152541 0.998475752846486 484598 GCST90038635 GCST PMID:33959723 2021-04-08 Thyroid problem (not cancer) endocrine system disease Endocrine System Disease
rs6087990 3618 9.58945443324e-05 0.0474034 1.04854490679085 20883 GCST003044 GCST PMID:26192919 2015-07-20 Crohn's disease [EA] gastrointestinal disease Gastrointestinal Disease
rs6087990 3618 0.00329 0.14824 1.15979121285474 198551 FINNGEN_R6_M13_NEURALGIA FINNGEN NA 2022-01-24 "Neuralgia and neuritis, unspecified" nervous system disease Nervous System Disease
rs6087990 3618 5.94930737623e-06 0.056974 1.05862828570225 27432 GCST003045 GCST PMID:26192919 2015-07-20 Ulcerative colitis [EA] gastrointestinal disease Gastrointestinal Disease
rs6087990 3618 0.00261 0.03483 1.03544366841298 252722 FINNGEN_R6_H8_HL_SEN_NAS FINNGEN NA 2022-01-24 Sensorineural hearing loss nervous system disease Nervous System Disease
rs6087990 3618 0.00262 0.06217 1.06414323370176 238552 FINNGEN_R6_H8_OTHHEARINGLOSS FINNGEN NA 2022-01-24 Other hearing loss nervous system disease Nervous System Disease
rs6087990 3618 0.0026 5.01389058681693 150.489089541008 426795 GCST006980 GCST PMID:30598549 2018-12-31 Fractures musculoskeletal or connective tissue disease Musculoskeletal Or Connective Tissue Disease
rs6087990 3618 0.00464 0.3512 1.42077145178902 81728 FINNGEN_R6_N14_ENDOMETRIOSIS_FALLOPIAN_TUBE FINNGEN NA 2022-01-24 Endometriosis of fallopian tube reproductive system or breast disease Reproductive System Or Breast Disease
rs6087990 3618 0.00035 0.0254022 1.02572758520699 547261 GCST005195 GCST PMID:29212778 2017-12-06 Coronary artery disease cardiovascular disease Cardiovascular Disease
rs6129460 3618 0.00379 0.0428 1.04372912814901 165842 FINNGEN_R6_FG_DISVEINLYMPH FINNGEN NA 2022-01-24 "Diseases of veins, lymphatic vessels and lymph nodes, not elsewhere classified (FINNGEN)" cardiovascular disease Cardiovascular Disease
rs6129460 3618 0.00303 -0.1011 0.90384264410209 139645 FINNGEN_R6_N14_BENIGNMAMDYSP FINNGEN NA 2022-01-24 Benign mammary dysplasia reproductive system or breast disease Reproductive System Or Breast Disease
rs6129460 3618 0.00292 0.14534 1.15643269054857 251424 FINNGEN_R6_F5_DELUSIO FINNGEN NA 2022-01-24 Persistent delusional disorders nervous system disease Nervous System Disease
rs6129460 3618 0.00247 0.49052 1.63316524511717 241490 FINNGEN_R6_H7_DACRYOADENITIS FINNGEN NA 2022-01-24 Dacryoadenitis disease of visual system Disease Of Visual System
rs6129460 3618 0.00379 0.34935 1.41814545439975 253585 FINNGEN_R6_M13_NECROVASCNAS FINNGEN NA 2022-01-24 Other specified/unspecified necrotizing vasculopathies cardiovascular disease Cardiovascular Disease
rs6129460 3618 0.0048 0.00153711 1.0015382919591 484598 GCST90038650 GCST PMID:33959723 2021-04-08 Depression nervous system disease Nervous System Disease
rs6129460 3618 0.00116 0.04022 1.04103977775218 260405 FINNGEN_R6_I9_DISVEINLYMPH FINNGEN NA 2022-01-24 "Diseases of veins, lymphatic vessels and lymph nodes, not elsewhere classified" cardiovascular disease Cardiovascular Disease
rs6129460 3618 0.00388 -0.17938 0.835788239514465 256417 FINNGEN_R6_ST19_FOREI_BODY_ALIME_TRACT FINNGEN NA 2022-01-24 Foreign body in alimentary tract gastrointestinal disease Gastrointestinal Disease
rs6129460 3618 4.7e-05 -0.000925291 0.999075136949715 484598 GCST90038632 GCST PMID:33959723 2021-04-08 Bladder problem (not cancer) urinary system disease Urinary System Disease
rs6129460 3618 0.000512 0.10241 1.10783759203964 254659 FINNGEN_R6_H7_VISUDISTURBSUB FINNGEN NA 2022-01-24 Subjective visual disturbances disease of visual system Disease Of Visual System
rs1883711 3618 7.08e-05 -0.07917 0.923882851009551 260405 FINNGEN_R6_I9_DISVEINLYMPH FINNGEN NA 2022-01-24 "Diseases of veins, lymphatic vessels and lymph nodes, not elsewhere classified" cardiovascular disease Cardiovascular Disease
rs1883711 3618 0.00285 0.06101 1.06290954322948 260405 FINNGEN_R6_H8_OTHEREAR FINNGEN NA 2022-01-24 Other disorders of ear disease of ear Disease Of Ear
rs1883711 3618 0.00235 0.23641 1.26669354807054 83084 FINNGEN_R6_N14_MENOPAUSOT FINNGEN NA 2022-01-24 Other menopausal disorders reproductive system or breast disease Reproductive System Or Breast Disease
rs1883711 3618 0.0017 -0.28866 0.749266912850319 204831 FINNGEN_R6_NECROVASC_FG FINNGEN NA 2022-01-24 Other necrotizing vasculopathies (FG) cardiovascular disease Cardiovascular Disease
rs1883711 3618 0.002 0.00378186 1.00378902025605 484598 GCST90038624 GCST PMID:33959723 2021-04-08 Gastroesophageal reflux disease or gastric reflux gastrointestinal disease Gastrointestinal Disease
rs1883711 3618 8.54e-05 0.0985186634749255 1.103535 639221 GCST011365 GCST PMID:33532862 2021-02-03 Myocardial infarction cardiovascular disease Cardiovascular Disease
rs1883711 3618 8.88e-11 0.1842 1.20225625030284 244540 FINNGEN_R6_E4_HYPERCHOL FINNGEN NA 2022-01-24 Pure hypercholesterolaemia genetic, familial or congenital disease Genetic, Familial Or Congenital Disease
rs1883711 3618 0.00061 0.0713257 1.07393094822282 547261 GCST005195 GCST PMID:29212778 2017-12-06 Coronary artery disease cardiovascular disease Cardiovascular Disease
rs1883711 3618 0.0042 0.00426874 1.0042778640487 484598 GCST90038619 GCST PMID:33959723 2021-04-08 Esophageal disorder gastrointestinal disease Gastrointestinal Disease
rs1883711 3618 0.000193 0.05777 1.05947128928859 260405 FINNGEN_R6_H8_EAR FINNGEN NA 2022-01-24 Diseases of the ear and mastoid process disease of ear Disease Of Ear
rs1883711 3618 0.00184 0.07164 1.07426853776926 254382 FINNGEN_R6_H8_CONSENHEARINGLOSS FINNGEN NA 2022-01-24 Conductive and sensorineural hearing loss nervous system disease Nervous System Disease
rs1883711 3618 0.00395 0.1252 1.13337510542192 520580 GCST90014023 GCST PMID:34012112 2021-05-19 Type 1 diabetes pancreas disease Pancreas Disease
rs1883711 3618 0.00242 -0.09127 0.912771229393824 260405 FINNGEN_R6_I9_VTE FINNGEN NA 2022-01-24 Venous thromboembolism cardiovascular disease Cardiovascular Disease
rs1883711 3618 0.00222 0.10456 1.11022200518817 249745 FINNGEN_R6_H7_EYELIDDIS FINNGEN NA 2022-01-24 Other disorders of eyelid disease of visual system Disease Of Visual System
rs1883711 3618 0.00214 0.40881 1.50502573842782 245410 FINNGEN_R6_I9_VASCINT FINNGEN NA 2022-01-24 Vascular diseases of the intestine cardiovascular disease Cardiovascular Disease
rs1883711 3618 0.00375 0.88658 2.42681573278668 260094 FINNGEN_R6_K11_HYPODO_NOS FINNGEN NA 2022-01-24 Hypodontia NOS gastrointestinal disease Gastrointestinal Disease
rs1883711 3618 0.000811 0.06944 1.07190774481061 260405 FINNGEN_R6_I9_IHD FINNGEN NA 2022-01-24 "Ischaemic heart disease, wide definition" cardiovascular disease Cardiovascular Disease
rs1883711 3618 0.00256 0.20034 1.22181810570303 235637 FINNGEN_R6_H8_HL_PRESBY FINNGEN NA 2022-01-24 Presbycusis nervous system disease Nervous System Disease
rs1883711 3618 0.00298 0.21792 1.24348758463302 224432 FINNGEN_R6_I9_POSTAMI FINNGEN NA 2022-01-24 Status post-ami cardiovascular disease Cardiovascular Disease
rs1883711 3618 0.00077 0.00513246 1.0051456536351 484598 GCST90038605 GCST PMID:33959723 2021-04-08 Cardiac problem cardiovascular disease Cardiovascular Disease
rs1883711 3618 0.0013 0.00230282 1.00230547352645 484598 GCST90038674 GCST PMID:33959723 2021-04-08 Other neurological problem nervous system disease Nervous System Disease
rs1883711 3618 1.105e-06 0.088 1.0919881220282 296525 GCST005194 GCST PMID:29212778 2017-12-06 Coronary artery disease cardiovascular disease Cardiovascular Disease
rs1883711 3618 0.00385 0.06036 1.06221887651738 260405 FINNGEN_R6_I9_ISCHHEART FINNGEN NA 2022-01-24 Ischemic heart diseases cardiovascular disease Cardiovascular Disease
rs1883711 3618 0.00302 0.07005 1.07256180800394 251149 FINNGEN_R6_I9_CORATHER FINNGEN NA 2022-01-24 Coronary atherosclerosis cardiovascular disease Cardiovascular Disease
rs1883711 3618 3.7e-12 0.0185934 1.01876733359503 484598 GCST90038595 GCST PMID:33959723 2021-04-08 Cardiovascular disease cardiovascular disease Cardiovascular Disease
rs1883711 3618 0.00147 0.07751 1.08059303833491 260405 FINNGEN_R6_I9_CHD FINNGEN NA 2022-01-24 Major coronary heart disease event cardiovascular disease Cardiovascular Disease
rs1883711 3618 0.00132 -0.10942 0.896353869803437 203159 FINNGEN_R6_M13_CERVICDISC FINNGEN NA 2022-01-24 Cervical disc disorders musculoskeletal or connective tissue disease Musculoskeletal Or Connective Tissue Disease
rs1883711 3618 0.00374 0.22671 1.25446602003907 260405 FINNGEN_R6_AB1_OTHER_INFECTIONS FINNGEN NA 2022-01-24 Other infectious diseases infectious disease Infectious Disease
rs1883711 3618 0.00022 0.00901576 1.00905652437938 484598 GCST90038604 GCST PMID:33959723 2021-04-08 Hypertension cardiovascular disease Cardiovascular Disease
rs1883711 3618 0.000401 0.08438 1.08804227132523 252722 FINNGEN_R6_H8_HL_SEN_NAS FINNGEN NA 2022-01-24 Sensorineural hearing loss nervous system disease Nervous System Disease
rs1883711 3618 5.22e-11 0.15603 1.16886126840194 251596 FINNGEN_R6_E4_LIPOPROT FINNGEN NA 2022-01-24 Disorders of lipoprotein metabolism and other lipidaemias genetic, familial or congenital disease Genetic, Familial Or Congenital Disease
rs1883711 3618 0.00144 -0.15174 0.859211646730436 229796 FINNGEN_R6_I9_PHLETHROM FINNGEN NA 2022-01-24 Phlebitis and thrombophlebitis (not including DVT) cardiovascular disease Cardiovascular Disease
rs1883711 3618 0.0021 0.0984850347675405 1.10349789016838 471717 GCST011364 GCST PMID:33532862 2021-02-03 Myocardial infarction cardiovascular disease Cardiovascular Disease
rs6029592 3618 0.000209 0.03511 1.03573363323332 249334 FINNGEN_R6_DM_OTHER_WIDE FINNGEN NA 2022-01-24 "Other diabetes, wide definition" pancreas disease Pancreas Disease
rs6029592 3618 0.00394 -0.14135 0.868185393627338 198566 FINNGEN_R6_M13_BICIPITALTEND FINNGEN NA 2022-01-24 Bicipital tendinitis musculoskeletal or connective tissue disease Musculoskeletal Or Connective Tissue Disease
rs6029592 3618 0.00279 0.05165 1.05300712551522 249184 FINNGEN_R6_H7_MACULADEGEN FINNGEN NA 2022-01-24 Degeneration of macula and posterior pole disease of visual system Disease Of Visual System
rs6029592 3618 0.00153 -0.07978 0.923319454323895 177073 FINNGEN_R6_M13_HAMMERTOE FINNGEN NA 2022-01-24 Other hammer toe(s) (acquired) musculoskeletal or connective tissue disease Musculoskeletal Or Connective Tissue Disease
rs6029592 3618 0.00159 -0.20154 0.81747087807099 257145 FINNGEN_R6_D3_IMMUNEMECHANISMOTHER FINNGEN NA 2022-01-24 "Other disorders involving the immune mechanism, not elsewhere classified" immune system disease Immune System Disease
rs6029592 3618 0.000169394770966373 0.004442 1.00445188030602 322580 GCST005902 GCST PMID:29662059 2018-04-16 Depression (broad) nervous system disease Nervous System Disease
rs6029592 3618 0.000172 0.03404 1.03462599094007 260405 FINNGEN_R6_E4_DIABETES FINNGEN NA 2022-01-24 Diabetes mellitus pancreas disease Pancreas Disease
rs6029592 3618 0.0004951 0.0198 1.01999732016142 296525 GCST005194 GCST PMID:29212778 2017-12-06 Coronary artery disease cardiovascular disease Cardiovascular Disease
rs6029592 3618 0.00133 0.26444 1.30270125877176 259763 FINNGEN_R6_DM_AION FINNGEN NA 2022-01-24 AION (anterior ischemic optic neuropathy) disease of visual system Disease Of Visual System
rs6029592 3618 0.00473369203348301 0.0430882246797705 1.04403 92957 GCST009979 GCST PMID:31969693 2020-01-23 Major depressive disorder nervous system disease Nervous System Disease
rs6029592 3618 0.000932 0.03287 1.03341618640433 249793 FINNGEN_R6_KELA_DIAB_INSUL_EXMORE FINNGEN NA 2022-01-24 "Diabetes, insuline treatment (Kela reimbursement) (more control exclusions)" pancreas disease Pancreas Disease
rs6029592 3618 0.000222 0.03321 1.03376760764593 260405 FINNGEN_R6_DIABETES_FG FINNGEN NA 2022-01-24 "Diabetes, varying definitions" pancreas disease Pancreas Disease
rs6029592 3618 0.00244 0.02076 1.02097698775398 260405 FINNGEN_R6_E4_ENDONUTRMET FINNGEN NA 2022-01-24 "Endocrine, nutritional and metabolic diseases" endocrine system disease Endocrine System Disease
rs6029592 3618 0.00123 0.04089 1.04173750811684 260405 FINNGEN_R6_I9_DOAAC FINNGEN NA 2022-01-24 "Diseases of arteries, arterioles and capillaries" cardiovascular disease Cardiovascular Disease
rs6029592 3618 0.00443 -0.23087 0.793842658873216 110740 FINNGEN_R6_E4_TESTICHYPO FINNGEN NA 2022-01-24 Testicular hypofunction reproductive system or breast disease Reproductive System Or Breast Disease
rs6029592 3618 0.00134 0.2645 1.3027794231922 259085 FINNGEN_R6_H7_OPTNERVNAS FINNGEN NA 2022-01-24 "Disorders of optic nerve, not elsewhere classified" disease of visual system Disease Of Visual System
rs1800961 3618 0.000853 0.07648 1.07948060050926 260405 FINNGEN_R6_G6_NERPLEX FINNGEN NA 2022-01-24 "Nerve, nerve root and plexus disorders" nervous system disease Nervous System Disease
rs1800961 3618 1.42e-05 0.06449 1.0666149120422 260405 FINNGEN_R6_K11_GIDISEASES FINNGEN NA 2022-01-24 Gastrointestinal diseases gastrointestinal disease Gastrointestinal Disease
rs1800961 3618 0.000889 0.10984 1.1160994802552 245120 FINNGEN_R6_G6_CARPTU FINNGEN NA 2022-01-24 Carpal tunnel syndrome nervous system disease Nervous System Disease
rs1800961 3618 0.00321 0.1898 1.2090077719211 256865 FINNGEN_R6_K11_DISLIVOTH FINNGEN NA 2022-01-24 Other diseases of liver gastrointestinal disease Gastrointestinal Disease
rs1800961 3618 0.001242 0.1516 1.16369466545794 70127 GCST005413 GCST PMID:29358691 2018-01-22 Type 2 diabetes pancreas disease Pancreas Disease
rs1800961 3618 0.000671 0.07351 1.07627929941107 260405 FINNGEN_R6_DIABETES_FG FINNGEN NA 2022-01-24 "Diabetes, varying definitions" pancreas disease Pancreas Disease
rs1800961 3618 0.000341 0.32636 1.38591420819127 192433 FINNGEN_R6_R18_HEARTBURN FINNGEN NA 2022-01-24 Heartburn gastrointestinal disease Gastrointestinal Disease
rs1800961 3618 5.2e-05 0.00194242 1.00194430771978 484598 GCST90038634 GCST PMID:33959723 2021-04-08 Type 2 diabetes pancreas disease Pancreas Disease
rs1800961 3618 0.003 0.122217632724249 1.13 69033 GCST005047 GCST PMID:22885922 2012-09-01 Type 2 diabetes pancreas disease Pancreas Disease
rs1800961 3618 1.97e-42 0.3631 1.43777963001555 255750 FINNGEN_R6_CHOLELITH_BROAD FINNGEN NA 2022-01-24 "Cholelithiasis, broad definition with cholecystitis" gastrointestinal disease Gastrointestinal Disease
rs1800961 3618 0.00101 0.31749 1.37367550804159 237445 FINNGEN_R6_L12_DERM_NUMMULAR FINNGEN NA 2022-01-24 Nummular dermatitis integumentary system disease Integumentary System Disease
rs1800961 3618 2.74e-12 0.76753 2.15443821397605 83570 FINNGEN_R6_O15_ICP_EXMORE FINNGEN NA 2022-01-24 Intrahepatic Cholestasis of Pregnancy (ICP)  (more control exclusions) gastrointestinal disease Gastrointestinal Disease
rs1800961 3618 3.7e-06 0.00825291 1.00828705914035 484598 GCST90038599 GCST PMID:33959723 2021-04-08 Diabetes or endocrine disease pancreas disease Pancreas Disease
rs1800961 3618 0.00114 -0.06043 0.94135966188846 260405 FINNGEN_R6_RX_CROHN_1STLINE FINNGEN NA 2022-01-24 First line medication for Crohns disease gastrointestinal disease Gastrointestinal Disease
rs1800961 3618 0.0038 0.29447 1.34241469032495 260405 FINNGEN_R6_NAFLD FINNGEN NA 2022-01-24 Nonalcoholic fatty liver disease gastrointestinal disease Gastrointestinal Disease
rs1800961 3618 3.9e-13 0.00562995 1.00564582795187 484598 GCST90038628 GCST PMID:33959723 2021-04-08 Gallbladder disease gastrointestinal disease Gastrointestinal Disease
rs1800961 3618 4.97e-08 0.0933 1.09779102317938 298957 GCST007518 GCST PMID:29632382 2018-04-09 Type 2 diabetes (adjusted for BMI) pancreas disease Pancreas Disease
rs1800961 3618 3.069e-06 0.0826 1.08610727873657 298957 GCST007517 GCST PMID:29632382 2018-04-09 Type 2 diabetes pancreas disease Pancreas Disease
rs1800961 3618 0.00101 0.0716 1.07422556788715 260405 FINNGEN_R6_E4_DIABETES FINNGEN NA 2022-01-24 Diabetes mellitus pancreas disease Pancreas Disease
rs1800961 3618 3.41e-12 0.75994 2.13814792777241 147061 FINNGEN_R6_O15_ICP FINNGEN NA 2022-01-24 Intrahepatic Cholestasis of Pregnancy (ICP) gastrointestinal disease Gastrointestinal Disease
rs1800961 3618 1.23e-15 0.76566 2.15041317909646 147061 FINNGEN_R6_O15_ICP_WIDE FINNGEN NA 2022-01-24 "Intrahepatic Cholestasis of Pregnancy (ICP) , incl. ICD-8" gastrointestinal disease Gastrointestinal Disease
rs1800961 3618 0.0017 -0.00609762 0.993920932756459 484598 GCST90038654 GCST PMID:33959723 2021-04-08 Joint disorder musculoskeletal or connective tissue disease Musculoskeletal Or Connective Tissue Disease
rs1800961 3618 0.00411 -0.37419 0.687846208632929 251677 FINNGEN_R6_E4_ADRENAL FINNGEN NA 2022-01-24 Other disorders of adrenal gland endocrine system disease Endocrine System Disease
rs1800961 3618 0.003591 -0.26634 0.76617858249283 16645 GCST011080 GCST PMID:32404885 2020-05-13 COVID-19 (hospitalized vs not hospitalized) RELEASE 5 infectious disease Infectious Disease
rs1800961 3618 0.00409 0.06533 1.06751124497544 249334 FINNGEN_R6_DM_OTHER_WIDE FINNGEN NA 2022-01-24 "Other diabetes, wide definition" pancreas disease Pancreas Disease
rs1800961 3618 1.45e-34 0.29517 1.34335470957653 260405 FINNGEN_R6_K11_GALLBILPANC FINNGEN NA 2022-01-24 "Disorders of gallbladder, biliary tract and pancreas" pancreas disease Pancreas Disease
rs1800961 3618 0.0012 -0.00783593 0.992194690866294 484598 GCST90038601 GCST PMID:33959723 2021-04-08 Musculoskeletal disorder or trauma musculoskeletal or connective tissue disease Musculoskeletal Or Connective Tissue Disease
rs1800961 3618 7.4e-12 0.00510005 1.00511307739237 484598 GCST90038629 GCST PMID:33959723 2021-04-08 Cholelithiasis or gall stones gastrointestinal disease Gastrointestinal Disease
rs1800961 3618 0.00269 0.07164 1.07426853776926 249793 FINNGEN_R6_KELA_DIAB_INSUL_EXMORE FINNGEN NA 2022-01-24 "Diabetes, insuline treatment (Kela reimbursement) (more control exclusions)" pancreas disease Pancreas Disease
rs1800961 3618 3.83e-44 0.37741 1.45850217269167 254733 FINNGEN_R6_K11_CHOLELITH FINNGEN NA 2022-01-24 Cholelithiasis gastrointestinal disease Gastrointestinal Disease
rs1800961 3618 0.00355 -0.13248 0.875920452340067 260405 FINNGEN_R6_DENTAL_TMD FINNGEN NA 2022-01-24 TMD related pain musculoskeletal or connective tissue disease Musculoskeletal Or Connective Tissue Disease
rs1800961 3618 4.3e-13 0.00910872 1.00915033063393 484598 GCST90038633 GCST PMID:33959723 2021-04-08 Diabetes pancreas disease Pancreas Disease
rs1800961 3618 0.00443764426902 -0.107651 0.897940923133919 27432 GCST003045 GCST PMID:26192919 2015-07-20 Ulcerative colitis [EA] gastrointestinal disease Gastrointestinal Disease
rs58952297 3618 0.00135 0.10068 1.10592268987338 140674 FINNGEN_R6_O15_PREECLAMPS FINNGEN NA 2022-01-24 Pre-eclampsia pregnancy or perinatal disease Pregnancy Or Perinatal Disease
rs58952297 3618 0.000895 -0.38606 0.679729740672343 255401 FINNGEN_R6_G6_DEGENOTH FINNGEN NA 2022-01-24 Other and unspecified degenerative diseases of nervous system nervous system disease Nervous System Disease
rs58952297 3618 0.001035 -0.0675 0.934727720616027 40266 GCST004132 GCST PMID:28067908 2017-01-09 Crohn's disease gastrointestinal disease Gastrointestinal Disease
rs58952297 3618 0.00235 0.09194 1.09629904216491 141068 FINNGEN_R6_O15_PRE_OR_ECLAMPSIA FINNGEN NA 2022-01-24 Pre-eclampsia or eclampsia pregnancy or perinatal disease Pregnancy Or Perinatal Disease
rs58952297 3618 0.00381 0.04491 1.04593372163761 217321 FINNGEN_R6_M13_SPONDYLOPATHY FINNGEN NA 2022-01-24 Spondylopathies musculoskeletal or connective tissue disease Musculoskeletal Or Connective Tissue Disease
rs58952297 3618 5.27e-06 0.30573 1.35761570081913 235386 FINNGEN_R6_AB1_CHOLERA FINNGEN NA 2022-01-24 Cholera infectious disease Infectious Disease
rs58952297 3618 0.000794 0.31627 1.37200064579548 226735 FINNGEN_R6_FEMNINGHER_UNILATERAL FINNGEN NA 2022-01-24 "Inguinal of femoral hernia, unilateral" musculoskeletal or connective tissue disease Musculoskeletal Or Connective Tissue Disease
rs58952297 3618 0.00115 0.22421 1.25133377193049 227135 FINNGEN_R6_K11_FEMHER FINNGEN NA 2022-01-24 Femoral hernia musculoskeletal or connective tissue disease Musculoskeletal Or Connective Tissue Disease
rs58952297 3618 0.000332 0.07285 1.07556918943553 206041 FINNGEN_R6_M13_SPONDYLOSIS FINNGEN NA 2022-01-24 Spondylosis musculoskeletal or connective tissue disease Musculoskeletal Or Connective Tissue Disease
rs58952297 3618 0.00121 -0.55772 0.572512906329994 214441 FINNGEN_R6_DM_RET_ART_OCCLU_BRANCH FINNGEN NA 2022-01-24 Retinal artery occlusion (branch) disease of visual system Disease Of Visual System
rs58952297 3618 0.0006193 0.019 1.01918164861741 75306 GCST003769 GCST PMID:27089181 2016-04-18 Depression nervous system disease Nervous System Disease
rs58952297 3618 0.000794 0.31627 1.37200064579548 226735 FINNGEN_R6_FEMHER_UNILATERAL FINNGEN NA 2022-01-24 "Femoral hernia, unilateral" musculoskeletal or connective tissue disease Musculoskeletal Or Connective Tissue Disease
rs55966194 3618 0.00259 0.24292 1.27496662270864 245449 FINNGEN_R6_H8_SUP_OTINAS FINNGEN NA 2022-01-24 "Suppurative otitis media, unspecified" disease of ear Disease Of Ear
rs55966194 3618 0.00018 -0.000761803 0.999238487098235 484598 GCST90038645 GCST PMID:33959723 2021-04-08 Epilepsy nervous system disease Nervous System Disease
rs55966194 3618 0.000636 0.19311 1.21301621796462 140039 FINNGEN_R6_N14_FITUB FINNGEN NA 2022-01-24 "Female infertility, tubal origin" reproductive system or breast disease Reproductive System Or Breast Disease
rs55966194 3618 0.00283 0.39212 1.48011531458363 234612 FINNGEN_R6_AB1_OTHER_PROTOZOAL FINNGEN NA 2022-01-24 Other protozoal intestinal diseases infectious disease Infectious Disease
rs55966194 3618 0.00498 -0.09477 0.909582114297917 206692 FINNGEN_R6_SPONDYLOPATHY_FG FINNGEN NA 2022-01-24 Spondylopathies (FG) musculoskeletal or connective tissue disease Musculoskeletal Or Connective Tissue Disease
rs55966194 3618 0.00033 -0.00247954 0.997523531520129 484598 GCST90038599 GCST PMID:33959723 2021-04-08 Diabetes or endocrine disease pancreas disease Pancreas Disease
rs55966194 3618 0.0039 -0.03532 0.965296471958088 260405 FINNGEN_R6_I9_ISCHHEART FINNGEN NA 2022-01-24 Ischemic heart diseases cardiovascular disease Cardiovascular Disease
rs55966194 3618 0.00415 -0.04572 0.955309411381267 154248 FINNGEN_R6_I9_HEARTFAIL_AND_ANTIHYPERT FINNGEN NA 2022-01-24 Heart failure and antihypertensive medication cardiovascular disease Cardiovascular Disease
rs55966194 3618 0.00379 0.37811 1.45952348162898 225183 FINNGEN_R6_K11_PULC FINNGEN NA 2022-01-24 Peptic ulcer gastrointestinal disease Gastrointestinal Disease
rs55966194 3618 2.254e-09 -0.0526 0.948759440367809 659316 GCST006867 GCST PMID:30054458 2018-07-27 Type 2 diabetes pancreas disease Pancreas Disease
rs55966194 3618 0.00137 0.56287 1.75570414733168 251087 FINNGEN_R6_L12_HAIRLOSSSCAR FINNGEN NA 2022-01-24 Cicatricial alopecia [scarring hair loss] integumentary system disease Integumentary System Disease
rs55966194 3618 0.000924 -0.04009 0.96070297199388 249793 FINNGEN_R6_KELA_DIAB_INSUL_EXMORE FINNGEN NA 2022-01-24 "Diabetes, insuline treatment (Kela reimbursement) (more control exclusions)" pancreas disease Pancreas Disease
rs55966194 3618 0.00321 -0.07547 0.927307549343195 257909 FINNGEN_R6_N14_CHRONKIDNEYDIS FINNGEN NA 2022-01-24 Chronic kidney disease urinary system disease Urinary System Disease
rs55966194 3618 6e-04 -0.00319183 0.996813258474087 484598 GCST90038604 GCST PMID:33959723 2021-04-08 Hypertension cardiovascular disease Cardiovascular Disease
rs55966194 3618 3.7e-06 -0.00226401 0.997738550937613 484598 GCST90038633 GCST PMID:33959723 2021-04-08 Diabetes pancreas disease Pancreas Disease
rs55966194 3618 0.0047 -0.05027 0.950972627225291 260405 FINNGEN_R6_M13_ARTHTROSIS_COX_PRIM_ICD10 FINNGEN NA 2022-01-24 "Coxarthrosis, primary" musculoskeletal or connective tissue disease Musculoskeletal Or Connective Tissue Disease
rs55966194 3618 0.000949 -0.04607 0.95497511159316 251596 FINNGEN_R6_E4_LIPOPROT FINNGEN NA 2022-01-24 Disorders of lipoprotein metabolism and other lipidaemias genetic, familial or congenital disease Genetic, Familial Or Congenital Disease
rs6063840 3618 0.00091 0.06738 1.06970188766922 147061 FINNGEN_R6_GEST_DIABETES FINNGEN NA 2022-01-24 Gestational diabetes (for exclusion) pregnancy or perinatal disease Pregnancy Or Perinatal Disease
rs6063840 3618 0.00307 -0.12862 0.87930803912245 205185 FINNGEN_R6_RHEUMA_ARHTROPAT_REACTIVE FINNGEN NA 2022-01-24 "Reactive arthropathies, FINNGEN" musculoskeletal or connective tissue disease Musculoskeletal Or Connective Tissue Disease
rs6063840 3618 0.00107 0.02627 1.02661809794302 260405 FINNGEN_R6_I9_CVD FINNGEN NA 2022-01-24 Cardiovascular diseases cardiovascular disease Cardiovascular Disease
rs6063840 3618 0.00124 0.03525 1.03587864609264 203871 FINNGEN_R6_FG_HYPERTENSION FINNGEN NA 2022-01-24 Hypertensive diseases (excluding secondary) cardiovascular disease Cardiovascular Disease
rs6063840 3618 0.00028 0.03671 1.03739213349289 260405 FINNGEN_R6_DIABETES_FG FINNGEN NA 2022-01-24 "Diabetes, varying definitions" pancreas disease Pancreas Disease
rs6063840 3618 0.00198 0.02906 1.0294863618038 208601 FINNGEN_R6_FG_OTHHEART FINNGEN NA 2022-01-24 Other heart diseases cardiovascular disease Cardiovascular Disease
rs6063840 3618 0.0022 0.07196 1.07461235870976 141565 FINNGEN_R6_O15_GESTAT_HYPERT FINNGEN NA 2022-01-24 Gestational [pregnancy-induced] hypertension pregnancy or perinatal disease Pregnancy Or Perinatal Disease
rs6063840 3618 0.0028 -0.22441 0.79898748233753 245364 FINNGEN_R6_I9_ARTEMBTHRNAS FINNGEN NA 2022-01-24 Other arterial embolism and thrombosis cardiovascular disease Cardiovascular Disease
rs6063840 3618 0.00024 -0.013 0.987084135020288 59774 GCST90016618 GCST PMID:33686288 2021-03-08 Schizophrenia vs ADHD (ordinary least squares (OLS)) nervous system disease Nervous System Disease
rs6063840 3618 0.00159 0.02944 1.02987764095962 229974 FINNGEN_R6_I9_VHD FINNGEN NA 2022-01-24 Valvular heart disease including rheumatic fever cardiovascular disease Cardiovascular Disease
rs6063840 3618 0.00124 -0.27214 0.761747608959108 251306 FINNGEN_R6_H7_BINOCUMOVOTH FINNGEN NA 2022-01-24 Other disorders of binocular movement disease of visual system Disease Of Visual System
rs6063840 3618 0.00015 -0.0086 0.991436874218195 189855 GCST90016612 GCST PMID:33686288 2021-03-08 Major depressive disorder vs ADHD (ordinary least squares (OLS)) nervous system disease Nervous System Disease
rs6063840 3618 6.54e-06 0.03467 1.03527801067901 260405 FINNGEN_R6_E4_ENDONUTRMET FINNGEN NA 2022-01-24 "Endocrine, nutritional and metabolic diseases" endocrine system disease Endocrine System Disease
rs6063840 3618 0.000405 0.04468 1.04569318454446 260405 FINNGEN_R6_G6_SLEEPAPNO_INCLAVO FINNGEN NA 2022-01-24 "Sleep apnoea, including avohilmo" respiratory or thoracic disease Respiratory Or Thoracic Disease
rs6063840 3618 0.00377 0.03472 1.03532977587366 257917 FINNGEN_R6_SLEEP FINNGEN NA 2022-01-24 Sleep disorders (combined) nervous system disease Nervous System Disease
rs6063840 3618 0.00396 0.05841 1.06014956793975 138100 FINNGEN_R6_O15_PREG_DM FINNGEN NA 2022-01-24 Diabetes mellitus in pregnancy pregnancy or perinatal disease Pregnancy Or Perinatal Disease
rs6063840 3618 0.000345 0.04602 1.04709535265457 259404 FINNGEN_R6_G6_SLEEPAPNO FINNGEN NA 2022-01-24 Sleep apnoea respiratory or thoracic disease Respiratory Or Thoracic Disease
rs6063840 3618 0.000494 0.02962 1.03006303562001 260405 FINNGEN_R6_G6_EPIPAROX FINNGEN NA 2022-01-24 Episodal and paroxysmal disorders nervous system disease Nervous System Disease
rs6063840 3618 0.000369 0.03626 1.03692541205302 260405 FINNGEN_R6_E4_DIABETES FINNGEN NA 2022-01-24 Diabetes mellitus pancreas disease Pancreas Disease
rs6063840 3618 0.0049 0.00166236 1.00166374248634 484598 GCST90038686 GCST PMID:33959723 2021-04-08 Osteoarthritis musculoskeletal or connective tissue disease Musculoskeletal Or Connective Tissue Disease
rs6063840 3618 0.0045 0.00203809 1.00204016831712 484598 GCST90038654 GCST PMID:33959723 2021-04-08 Joint disorder musculoskeletal or connective tissue disease Musculoskeletal Or Connective Tissue Disease
rs6063840 3618 0.00078 0.012 1.01207228886608 36091 GCST90016595 GCST PMID:33686288 2021-03-08 ADHD vs anorexia nervosa (ordinary least squares (OLS)) nervous system disease Nervous System Disease
rs6063840 3618 3.73584810091324e-05 0.0214241282613628 1.0216552726349 602604 GCST90000514 GCST PMID:34187846 2021-06-29 Gastroesophageal reflux disease gastrointestinal disease Gastrointestinal Disease
rs6063840 3618 0.00142 0.02562 1.02595101300545 260405 FINNGEN_R6_I9_OTHHEART FINNGEN NA 2022-01-24 Other heart diseases cardiovascular disease Cardiovascular Disease
rs6063840 3618 0.00031 0.0272387 1.02761306472886 547261 GCST005195 GCST PMID:29212778 2017-12-06 Coronary artery disease cardiovascular disease Cardiovascular Disease
rs6063840 3618 0.0006367 0.0288 1.02921873014336 659316 GCST006867 GCST PMID:30054458 2018-07-27 Type 2 diabetes pancreas disease Pancreas Disease
rs6063840 3618 0.0024 0.01 1.01005016708417 23918 GCST90016598 GCST PMID:33686288 2021-03-08 ADHD vs Tourette's syndrome and other tic disorders (ordinary least squares (OLS)) nervous system disease Nervous System Disease
rs6063840 3618 0.00219 0.03259 1.03312687037827 249334 FINNGEN_R6_DM_OTHER_WIDE FINNGEN NA 2022-01-24 "Other diabetes, wide definition" pancreas disease Pancreas Disease
rs6063840 3618 0.00103 -0.48284 0.61702854004241 246728 FINNGEN_R6_L12_NECROLIPOIDIC FINNGEN NA 2022-01-24 "Necrobiosis lipoidica, not elsewhere classified" integumentary system disease Integumentary System Disease
rs6063840 3618 0.0022 0.000783693 1.0007840001676 484598 GCST90038687 GCST PMID:33959723 2021-04-08 Gout musculoskeletal or connective tissue disease Musculoskeletal Or Connective Tissue Disease
rs6063840 3618 0.0017490410399663 0.0934265887782091 1.09793 49164 GCST009981 GCST PMID:31969693 2020-01-23 Major depressive disorder in trauma-unexposed individuals nervous system disease Nervous System Disease
rs6063840 3618 0.003514 0.0786 1.08177152690629 21191 GCST012597 GCST PMID:29325848 2017-12-02 Attention deficit hyperactivity disorder [females] nervous system disease Nervous System Disease
rs6063840 3618 0.003695 0.0176 1.01775579264142 296525 GCST005194 GCST PMID:29212778 2017-12-06 Coronary artery disease cardiovascular disease Cardiovascular Disease
rs6063840 3618 0.000259 0.04076 1.04160209104309 249793 FINNGEN_R6_KELA_DIAB_INSUL_EXMORE FINNGEN NA 2022-01-24 "Diabetes, insuline treatment (Kela reimbursement) (more control exclusions)" pancreas disease Pancreas Disease
rs6063840 3618 0.00243 0.04544 1.04648821343743 164491 FINNGEN_R6_I9_AF FINNGEN NA 2022-01-24 Atrial fibrillation and flutter cardiovascular disease Cardiovascular Disease
rs6063840 3618 0.00334 0.04969 1.0509452528445 147061 FINNGEN_R6_O15_OEDEM_PROTUR_HYPERT FINNGEN NA 2022-01-24 "Oedema, proteinuria and hypertensive disorders in pregnancy, childbirth and the puerperium" pregnancy or perinatal disease Pregnancy Or Perinatal Disease
rs6063840 3618 0.00165 0.06321 1.06525051835303 260405 FINNGEN_R6_TEMPOROMANDIB_INCLAVO FINNGEN NA 2022-01-24 "Temporomandibular joint disorders, including avohilmo" musculoskeletal or connective tissue disease Musculoskeletal Or Connective Tissue Disease
rs6063840 3618 0.0037 0.1395 1.14969880571806 141693 FINNGEN_R6_E4_OVARDYS FINNGEN NA 2022-01-24 Ovarian dysfunction reproductive system or breast disease Reproductive System Or Breast Disease
rs6063840 3618 0.00369 -0.21591 0.805807821313974 241651 FINNGEN_R6_H7_RETINALDETACHOTH FINNGEN NA 2022-01-24 "Other, unspecified and serous retinal detachments" disease of visual system Disease Of Visual System
rs2253823 3618 0.00152 -0.03155 0.968942508117136 226692 FINNGEN_R6_M13_OTHERJOINT FINNGEN NA 2022-01-24 Other joint disorders musculoskeletal or connective tissue disease Musculoskeletal Or Connective Tissue Disease
rs2253823 3618 0.00322 -0.03211 0.968400052214419 260405 FINNGEN_R6_BRONCHITIS FINNGEN NA 2022-01-24 Bronchitis respiratory or thoracic disease Respiratory Or Thoracic Disease
rs2253823 3618 0.00013 -0.05271 0.948655082569153 260405 FINNGEN_R6_H7_CONJUNCTIVA FINNGEN NA 2022-01-24 Disorders of conjunctiva disease of visual system Disease Of Visual System
rs2253823 3618 0.0015 -0.05379 0.947631088136504 260405 FINNGEN_R6_H7_ALLERGICCONJUNCTIVITIS FINNGEN NA 2022-01-24 Allergic conjunctivitis disease of visual system Disease Of Visual System
rs2253823 3618 3.44e-06 -0.03785 0.962857358663395 260405 FINNGEN_R6_M13_MUSCULOSKELETAL FINNGEN NA 2022-01-24 Diseases of the musculoskeletal system and connective tissue musculoskeletal or connective tissue disease Musculoskeletal Or Connective Tissue Disease
rs2253823 3618 0.0035 -0.06695 0.935241962265857 165372 FINNGEN_R6_ASTHMA_PNEUMONIA_AND_SEPSIS FINNGEN NA 2022-01-24 Asthma-related pneumonia or sepsis infectious disease Infectious Disease
rs2253823 3618 0.000796 0.08204 1.08549922893032 259780 FINNGEN_R6_L12_NONIONRADISKIN FINNGEN NA 2022-01-24 Skin changes due to chronic exposure to nonionizing radiation integumentary system disease Integumentary System Disease
rs2253823 3618 0.00133 -0.07334 0.929284819468423 259334 FINNGEN_R6_ALLERG_RHINITIS FINNGEN NA 2022-01-24 Allergic rhinitis respiratory or thoracic disease Respiratory Or Thoracic Disease
rs2253823 3618 0.000322 -0.10988 0.895941641843028 260405 FINNGEN_R6_K11_KELAUC FINNGEN NA 2022-01-24 "UC patients in KELA-register ( KELA 208 prior to 1994, or ICD K51)" gastrointestinal disease Gastrointestinal Disease
rs2253823 3618 0.00327 -0.11655 0.889985596584348 238242 FINNGEN_R6_L12_INFECT_DERM FINNGEN NA 2022-01-24 Infective dermatitis integumentary system disease Integumentary System Disease
rs2253823 3618 3.8e-06 -0.00252793 0.997475262524317 484598 GCST90038602 GCST PMID:33959723 2021-04-08 Hematological or dermatological disease integumentary system disease Integumentary System Disease
rs2253823 3618 3.002e-08 -0.1045 0.900774797406883 45975 GCST004133 GCST PMID:28067908 2017-01-09 Ulcerative colitis gastrointestinal disease Gastrointestinal Disease
rs2253823 3618 6.799e-14 -0.0955 0.908918361653671 796661 GCST90027161 GCST PMID:34454985 2021-08-26 Atopic dermatitis integumentary system disease Integumentary System Disease
rs2253823 3618 1.52e-05 -0.113328685307003 0.892857142857143 26405 GCST000964 GCST PMID:21297633 2011-02-06 Ulcerative colitis gastrointestinal disease Gastrointestinal Disease
rs2253823 3618 5.08714396554e-11 -0.0970746 0.907488304980499 20883 GCST003044 GCST PMID:26192919 2015-07-20 Crohn's disease [EA] gastrointestinal disease Gastrointestinal Disease
rs2253823 3618 0.00187 -0.02825 0.972145300094151 260405 FINNGEN_R6_M13_DORSOPATHY FINNGEN NA 2022-01-24 Dorsopathies musculoskeletal or connective tissue disease Musculoskeletal Or Connective Tissue Disease
rs2253823 3618 0.00447 0.05232 1.05371287668956 260405 FINNGEN_R6_F5_ORGANIC FINNGEN NA 2022-01-24 "Organic, including symptomatic, mental disorders" nervous system disease Nervous System Disease
rs2253823 3618 0.000781 -0.06186 0.940014479606522 260405 FINNGEN_R6_K11_ENERCOLNONINF FINNGEN NA 2022-01-24 Noninfective enteritis and colitis gastrointestinal disease Gastrointestinal Disease
rs2253823 3618 5.95e-06 -0.07624 0.926593797359979 248780 FINNGEN_R6_L12_DERMATITISNAS FINNGEN NA 2022-01-24 Other and unspecified dermatitis integumentary system disease Integumentary System Disease
rs2253823 3618 4.73e-07 -0.03867 0.962068139253472 260405 FINNGEN_R6_J10_RESPIRATORY FINNGEN NA 2022-01-24 Diseases of the respiratory system respiratory or thoracic disease Respiratory Or Thoracic Disease
rs2253823 3618 1.23e-06 -0.09851 0.906186630702654 167692 FINNGEN_R6_ASTHMA_ACUTE_RESPIRATORY_INFECTIONS FINNGEN NA 2022-01-24 Asthma-related acute respiratory infections infectious disease Infectious Disease
rs2253823 3618 2.55e-05 -0.11733 0.889291678482253 254316 FINNGEN_R6_K11_IBD_STRICT FINNGEN NA 2022-01-24 "Inflammatory bowel disease, strict (require KELA)" gastrointestinal disease Gastrointestinal Disease
rs2253823 3618 0.00202 -0.1147 0.891633593865491 252173 FINNGEN_R6_MUCOPROCT FINNGEN NA 2022-01-24 Mucosal proctocolitis gastrointestinal disease Gastrointestinal Disease
rs2253823 3618 0.00318 -0.10403 0.90119826106783 252434 FINNGEN_R6_ULCERNAS FINNGEN NA 2022-01-24 "Ulcerative colitis, NAS" gastrointestinal disease Gastrointestinal Disease
rs2253823 3618 0.002 -0.00325513 0.996750162191844 484598 GCST90038595 GCST PMID:33959723 2021-04-08 Cardiovascular disease cardiovascular disease Cardiovascular Disease
rs2253823 3618 2.8e-05 -0.000720124 0.999280135227059 484598 GCST90038684 GCST PMID:33959723 2021-04-08 Ulcerative colitis gastrointestinal disease Gastrointestinal Disease
rs2253823 3618 0.00082 -0.00206522 0.997936911099509 484598 GCST90038661 GCST PMID:33959723 2021-04-08 Allergy, hypersensitivity or anaphylaxis immune system disease Immune System Disease
rs2253823 3618 0.002 0.00092297 1.00092339606788 484598 GCST90038629 GCST PMID:33959723 2021-04-08 Cholelithiasis or gall stones gastrointestinal disease Gastrointestinal Disease
rs2253823 3618 3.541e-09 -0.1137 0.892525673424796 40266 GCST004132 GCST PMID:28067908 2017-01-09 Crohn's disease gastrointestinal disease Gastrointestinal Disease
rs2253823 3618 0.00109 -0.03609 0.964553479763386 222629 FINNGEN_R6_PULM_PNEUMONIA_SEPSIS FINNGEN NA 2022-01-24 COPD/asthma/ILD related pneumonia or pneumonia derived septichaemia infectious disease Infectious Disease
rs2253823 3618 9.17e-05 -0.07228 0.930270383633785 246371 FINNGEN_R6_L12_DERM_NAS FINNGEN NA 2022-01-24 Other and unspecified dermatitis integumentary system disease Integumentary System Disease
rs2253823 3618 0.00109 -0.03609 0.964553479763386 222629 FINNGEN_R6_COPD_ASTHMA_PNEUMONIA_SEPSIS FINNGEN NA 2022-01-24 COPD/asthma related pneumonia or pneumonia derived septichaemia infectious disease Infectious Disease
rs2253823 3618 0.00212 -0.05109 0.950193149300592 260405 FINNGEN_R6_RX_CROHN_2NDLINE FINNGEN NA 2022-01-24 Second line medication for Crohns disease gastrointestinal disease Gastrointestinal Disease
rs2253823 3618 0.000135 -0.1243 0.883114866678604 259929 FINNGEN_R6_K11_UC_STRICT FINNGEN NA 2022-01-24 "Ulcerative colitis (strict definition, require KELA)" gastrointestinal disease Gastrointestinal Disease
rs2253823 3618 0.00082 -0.17493 0.839515784817379 260210 FINNGEN_R6_REAC_ARTHRO_NOS FINNGEN NA 2022-01-24 Other/unspecified reactive arthropathies musculoskeletal or connective tissue disease Musculoskeletal Or Connective Tissue Disease
rs2253823 3618 9.4e-05 -0.00085606 0.999144306314825 484598 GCST90038683 GCST PMID:33959723 2021-04-08 Inflammatory bowel disease gastrointestinal disease Gastrointestinal Disease
rs2253823 3618 1.2e-05 -0.00208704 0.997915136353672 484598 GCST90038679 GCST PMID:33959723 2021-04-08 Dermatologic disease integumentary system disease Integumentary System Disease
rs2253823 3618 2e-05 -0.00316638 0.996838627694337 484598 GCST90038616 GCST PMID:33959723 2021-04-08 Asthma respiratory or thoracic disease Respiratory Or Thoracic Disease
rs2253823 3618 4.7e-05 0.0797349680188535 1.083 38589 GCST005531 GCST PMID:24076602 2013-11-01 Multiple sclerosis immune system disease Immune System Disease
rs2253823 3618 1.1636171434e-08 -0.0872516 0.916446488687461 27432 GCST003045 GCST PMID:26192919 2015-07-20 Ulcerative colitis [EA] gastrointestinal disease Gastrointestinal Disease
rs2253823 3618 0.00318 -0.03709 0.963589408399643 228343 FINNGEN_R6_J10_CHRONTONSADEN FINNGEN NA 2022-01-24 Chronic diseases of tonsils and adenoids immune system disease Immune System Disease
rs2253823 3618 3.4e-12 -0.08838 0.915412953699732 260405 FINNGEN_R6_L12_DERMATITISECZEMA FINNGEN NA 2022-01-24 Dermatitis and eczema integumentary system disease Integumentary System Disease
rs2253823 3618 0.0013 -0.03372 0.966842182551945 260405 FINNGEN_R6_J10_INFLUPNEU FINNGEN NA 2022-01-24 Influenza and pneumonia infectious disease Infectious Disease
rs2253823 3618 0.00181 -0.06036 0.941425559371178 260405 FINNGEN_R6_L12_DISORDSKINAPPENDIX FINNGEN NA 2022-01-24 Disorders of skin appendages integumentary system disease Integumentary System Disease
rs2253823 3618 0.00423 -0.06568 0.936430474103205 165357 FINNGEN_R6_ASTHMA_PNEUMONIA FINNGEN NA 2022-01-24 Asthma-related pneumonia infectious disease Infectious Disease
rs2253823 3618 0.00029 -0.08126 0.921953952252278 260405 FINNGEN_R6_K11_IBD FINNGEN NA 2022-01-24 Inflammatory bowel disease gastrointestinal disease Gastrointestinal Disease
rs2253823 3618 0.000329 -0.0298 0.970639642065423 260405 FINNGEN_R6_PULM_INFECTIONS FINNGEN NA 2022-01-24 COPD/asthma/ILD related infections infectious disease Infectious Disease
rs2253823 3618 0.000159 -0.09695 0.907601385068043 255054 FINNGEN_R6_K11_ULCER FINNGEN NA 2022-01-24 Ulcerative colitis gastrointestinal disease Gastrointestinal Disease
rs2253823 3618 0.001375 -0.0345 0.966088339686492 403124 GCST007090 GCST PMID:30664745 2019-01-21 Knee osteoarthritis musculoskeletal or connective tissue disease Musculoskeletal Or Connective Tissue Disease
rs2253823 3618 0.0044 -0.00292779 0.997076491797388 484598 GCST90038604 GCST PMID:33959723 2021-04-08 Hypertension cardiovascular disease Cardiovascular Disease
rs2253823 3618 0.00171 -0.03414 0.966436194098816 260405 FINNGEN_R6_J10_PNEUMONIA FINNGEN NA 2022-01-24 All pneumoniae infectious disease Infectious Disease
rs2253823 3618 3.27e-08 -0.05371 0.947706901656055 260405 FINNGEN_R6_RX_CROHN_1STLINE FINNGEN NA 2022-01-24 First line medication for Crohns disease gastrointestinal disease Gastrointestinal Disease
rs2253823 3618 5.7e-06 -0.09151 0.912552190584478 208183 FINNGEN_R6_J10_VASOALLERRHIN FINNGEN NA 2022-01-24 Vasomotor and allergic rhinitis respiratory or thoracic disease Respiratory Or Thoracic Disease
rs2253823 3618 0.000941 -0.08231 0.920986408651696 159183 FINNGEN_R6_ALLERG_ASTHMA_EXMORE FINNGEN NA 2022-01-24 Allergic asthma (mode) (more control exclusions) respiratory or thoracic disease Respiratory Or Thoracic Disease
rs2253823 3618 0.00153 -0.08457 0.918907329612383 204071 FINNGEN_R6_J10_PERITONSABSC FINNGEN NA 2022-01-24 Peritonsillar abscess infectious disease Infectious Disease
rs2253823 3618 0.0018 0.000976239 1.0009767156764 484598 GCST90038628 GCST PMID:33959723 2021-04-08 Gallbladder disease gastrointestinal disease Gastrointestinal Disease
rs2253823 3618 6.43261042642e-16 -0.0980125 0.906637570713456 34652 GCST003043 GCST PMID:26192919 2015-07-20 Inflammatory bowel disease [EA] gastrointestinal disease Gastrointestinal Disease
rs2253823 3618 7.84316679468859e-06 -0.0338619187140754 0.966704979288769 408422 GCST90014325 GCST PMID:34103634 2021-06-08 Asthma respiratory or thoracic disease Respiratory Or Thoracic Disease
rs2253823 3618 0.00448 -0.03814 0.962578170513621 244792 FINNGEN_R6_J10_ASTHMACOPDKELA FINNGEN NA 2022-01-24 Asthma/COPD (KELA code 203) respiratory or thoracic disease Respiratory Or Thoracic Disease
rs2253823 3618 0.00194 -0.034 0.966571504637507 260405 FINNGEN_R6_J10_PNEUMOPROBBAC FINNGEN NA 2022-01-24 Pneumonia (excl. viral and due to other infectious organisms not elsewhere classified) infectious disease Infectious Disease
rs2253823 3618 5.6e-06 -0.03956 0.96121227952361 260405 FINNGEN_R6_L12_SKIN FINNGEN NA 2022-01-24 Diseases of the skin and subcutaneous tissue integumentary system disease Integumentary System Disease
rs2253823 3618 5.33e-05 -0.10856 0.897125065698172 254752 FINNGEN_R6_K11_KELAIBD FINNGEN NA 2022-01-24 IBD patients in KELA-register gastrointestinal disease Gastrointestinal Disease
rs2253823 3618 7.84e-13 -0.16824 0.845150974108577 242769 FINNGEN_R6_ATOPIC_STRICT_REIMB FINNGEN NA 2022-01-24 "Atopic dermatitis, strict definition with reimbursement" integumentary system disease Integumentary System Disease
rs2253823 3618 3.97e-05 -0.14464 0.865333757196433 252473 FINNGEN_R6_K11_UC_NOCD FINNGEN NA 2022-01-24 "Ulcerative colitis (strict definition, all Crohn cases excluded)" gastrointestinal disease Gastrointestinal Disease
rs2253823 3618 1e-04 -0.12948 0.878552159283723 259788 FINNGEN_R6_K11_UC_STRICT2 FINNGEN NA 2022-01-24 "Ulcerative colitis (strict definition, require KELA, min 2 HDR)" gastrointestinal disease Gastrointestinal Disease
rs2253823 3618 0.000833 -0.15495 0.856457999313025 252546 FINNGEN_R6_L12_ACNE FINNGEN NA 2022-01-24 Acne integumentary system disease Integumentary System Disease
rs2253823 3618 0.00144 -0.41078 0.66313280477114 259671 FINNGEN_R6_OSTPOPATFRACTURE FINNGEN NA 2022-01-24 Drug-induced osteoporosis with pathological fracture musculoskeletal or connective tissue disease Musculoskeletal Or Connective Tissue Disease
rs2253823 3618 5e-04 -0.00205711 0.997945004400676 484598 GCST90038638 GCST PMID:33959723 2021-04-08 Neurological disease nervous system disease Nervous System Disease
rs2253823 3618 3.507e-14 -0.1126 0.893507991841643 59957 GCST004131 GCST PMID:28067908 2017-01-09 Inflammatory bowel disease gastrointestinal disease Gastrointestinal Disease
rs2253823 3618 0.00028 -0.033 0.967538559589032 14831 GCST90016610 GCST PMID:33686288 2021-03-08 Crohn's disease vs rheumatoid arthritis (ordinary least squares (OLS)) gastrointestinal disease Gastrointestinal Disease
rs2253823 3618 0.0022 0.0092 1.00924245008038 59056 GCST90016620 GCST PMID:33686288 2021-03-08 Schizophrenia vs autism spectrum disorder (ordinary least squares (OLS)) nervous system disease Nervous System Disease
rs2253823 3618 1.86e-07 -0.0351 0.965508860543807 360838 GCST005038 GCST PMID:29083406 2017-10-30 Allergic disease (asthma, hay fever or eczema) immune system disease Immune System Disease
rs2253823 3618 0.00442 -0.03549 0.965132385505599 260405 FINNGEN_R6_I9_HEARTFAIL_AND_OVERWEIGHT FINNGEN NA 2022-01-24 Heart failure and bmi 25plus cardiovascular disease Cardiovascular Disease
rs2253823 3618 2.42e-05 -0.03828 0.962443419002575 260405 FINNGEN_R6_J10_UPPERDIS FINNGEN NA 2022-01-24 Other diseases of upper respiratory tract respiratory or thoracic disease Respiratory Or Thoracic Disease
rs2253823 3618 0.00442 -0.03549 0.965132385505599 260405 FINNGEN_R6_I9_HEARTFAIL_NS FINNGEN NA 2022-01-24 "Heart failure, not strict" cardiovascular disease Cardiovascular Disease
rs2253823 3618 8.87e-05 -0.04259 0.958304214260415 260405 FINNGEN_R6_J10_LOWCHRON FINNGEN NA 2022-01-24 Chronic lower respiratory diseases respiratory or thoracic disease Respiratory Or Thoracic Disease
rs2253823 3618 0.0012 -0.04518 0.9558254177726 217321 FINNGEN_R6_M13_SPONDYLOPATHY FINNGEN NA 2022-01-24 Spondylopathies musculoskeletal or connective tissue disease Musculoskeletal Or Connective Tissue Disease
rs2253823 3618 0.00196 -0.08699 0.916686262449943 140674 FINNGEN_R6_O15_PREECLAMPS FINNGEN NA 2022-01-24 Pre-eclampsia pregnancy or perinatal disease Pregnancy Or Perinatal Disease
rs2253823 3618 0.000746 -0.12021 0.886734202980674 161150 FINNGEN_R6_ASTHMA_ALLERG FINNGEN NA 2022-01-24 Asthma and allergy respiratory or thoracic disease Respiratory Or Thoracic Disease
rs2253823 3618 0.000304 -0.12523 0.882293951637255 238869 FINNGEN_R6_L12_ALLERGICCONTACT FINNGEN NA 2022-01-24 Alergic contact dermatitis integumentary system disease Integumentary System Disease
rs2253823 3618 8e-04 -0.16906 0.844458234371917 252303 FINNGEN_R6_L12_ACNE_VULGARIS FINNGEN NA 2022-01-24 Acne vulgaris integumentary system disease Integumentary System Disease
rs2253823 3618 0.000988 -0.49664 0.608572030311353 215303 FINNGEN_R6_E4_DMNASKETO FINNGEN NA 2022-01-24 Unspecified diabetes with ketoacidosis pancreas disease Pancreas Disease
rs2253823 3618 0.002 0.0081 1.00813289375315 93491 GCST90016622 GCST PMID:33686288 2021-03-08 Schizophrenia vs major depressive disorder (ordinary least squares (OLS)) nervous system disease Nervous System Disease
rs2253823 3618 0.00479 -0.03534 0.965277166221707 259710 FINNGEN_R6_I9_HEARTFAIL_ALLCAUSE FINNGEN NA 2022-01-24 All-cause Heart Failure cardiovascular disease Cardiovascular Disease
rs2253823 3618 0.00154 -0.03677 0.963897806351372 252529 FINNGEN_R6_J10_PNEUMONAS FINNGEN NA 2022-01-24 "Pneumonia, organism unsepcified" infectious disease Infectious Disease
rs2253823 3618 2.5e-14 -0.16138 0.850968641575633 244544 FINNGEN_R6_L12_ATOPIC FINNGEN NA 2022-01-24 Atopic dermatitis integumentary system disease Integumentary System Disease
rs2253823 3618 0.000406 -0.05132 0.949974630006935 258454 FINNGEN_R6_H7_CONJUNCTIVITIS FINNGEN NA 2022-01-24 Conjunctivitis disease of visual system Disease Of Visual System
rs2253823 3618 0.000329 -0.0298 0.970639642065423 260405 FINNGEN_R6_COPD_ASTHMA_INFECTIONS FINNGEN NA 2022-01-24 COPD/asthma related infections infectious disease Infectious Disease
rs2253823 3618 0.0018 -0.05703 0.944565731969505 206041 FINNGEN_R6_M13_SPONDYLOSIS FINNGEN NA 2022-01-24 Spondylosis musculoskeletal or connective tissue disease Musculoskeletal Or Connective Tissue Disease
rs2253823 3618 0.000963 -0.08212 0.921161412694198 164333 FINNGEN_R6_ALLERG_ASTHMA FINNGEN NA 2022-01-24 Allergic asthma (mode) respiratory or thoracic disease Respiratory Or Thoracic Disease
rs2253823 3618 1.6e-12 -0.16986 0.843782937939008 260078 FINNGEN_R6_ATOPIC_STRICT FINNGEN NA 2022-01-24 "Atopic  dermatitis, strict definition" integumentary system disease Integumentary System Disease
rs2253823 3618 0.000742 -0.12039 0.886574605188369 156000 FINNGEN_R6_ASTHMA_ALLERG_EXMORE FINNGEN NA 2022-01-24 Asthma and allergy (more control exclusions) respiratory or thoracic disease Respiratory Or Thoracic Disease
rs2253823 3618 0.00317 -0.09154 0.912524814429404 258749 FINNGEN_R6_POLLENALLERG FINNGEN NA 2022-01-24 Pollen allergy respiratory or thoracic disease Respiratory Or Thoracic Disease
rs2253823 3618 0.000616 -0.16653 0.846597418631908 199098 FINNGEN_R6_M13_SPONTRUPTSYNOTEND FINNGEN NA 2022-01-24 Spontaneous rupture of synovium and tendon musculoskeletal or connective tissue disease Musculoskeletal Or Connective Tissue Disease
rs2253823 3618 0.00344 -0.17658 0.838131725935017 195160 FINNGEN_R6_M13_SPONDYLINFLAMNAS FINNGEN NA 2022-01-24 Other specified/unspecified inflammatory spondylopathies musculoskeletal or connective tissue disease Musculoskeletal Or Connective Tissue Disease
rs2253823 3618 0.00206 -0.14975 0.86092318031853 205185 FINNGEN_R6_RHEUMA_ARHTROPAT_REACTIVE FINNGEN NA 2022-01-24 "Reactive arthropathies, FINNGEN" musculoskeletal or connective tissue disease Musculoskeletal Or Connective Tissue Disease
rs2253823 3618 0.0005966 -0.0303 0.970154443554126 417596 GCST007092 GCST PMID:30664745 2019-01-21 Osteoarthritis of the hip or knee musculoskeletal or connective tissue disease Musculoskeletal Or Connective Tissue Disease
rs2253823 3618 2.5e-12 -0.00261435 0.997389064436802 484598 GCST90038680 GCST PMID:33959723 2021-04-08 Eczema or dermatitis integumentary system disease Integumentary System Disease
rs2253823 3618 0.001 -0.0021662 0.997836144518016 484598 GCST90038603 GCST PMID:33959723 2021-04-08 Immunological or systemic disorder immune system disease Immune System Disease
rs2229742 3618 0.00288 0.04019 1.04100854702731 260405 FINNGEN_R6_I9_HYPERTENSION FINNGEN NA 2022-01-24 Hypertensive diseases cardiovascular disease Cardiovascular Disease
rs2229742 3618 0.00146 0.05776 1.05946069462867 260405 FINNGEN_R6_I9_CEREBVASC FINNGEN NA 2022-01-24 Cerebrovascular diseases cardiovascular disease Cardiovascular Disease
rs2229742 3618 0.00034 0.0640750089231887 1.06617236820353 471717 GCST011364 GCST PMID:33532862 2021-02-03 Myocardial infarction cardiovascular disease Cardiovascular Disease
rs2229742 3618 0.002201 0.0358 1.03644853605336 659316 GCST006867 GCST PMID:30054458 2018-07-27 Type 2 diabetes pancreas disease Pancreas Disease
rs2229742 3618 0.0014 0.04966 1.05091372495984 203871 FINNGEN_R6_FG_HYPERTENSION FINNGEN NA 2022-01-24 Hypertensive diseases (excluding secondary) cardiovascular disease Cardiovascular Disease
rs2229742 3618 0.00166 0.06309 1.06512269596032 253283 FINNGEN_R6_I9_STR_SAH FINNGEN NA 2022-01-24 "Stroke, including SAH" cardiovascular disease Cardiovascular Disease
rs2229742 3618 0.00401 0.17705 1.19369077617386 260405 FINNGEN_R6_AB1_VIRAL_CNS FINNGEN NA 2022-01-24 Viral infections of the central nervous system infectious disease Infectious Disease
rs2229742 3618 0.00499 0.3849 1.46946736735683 245262 FINNGEN_R6_H8_MIDDLEADDH FINNGEN NA 2022-01-24 Adhesive middle ear disease disease of ear Disease Of Ear
rs2229742 3618 9.91e-05 0.0496726318231471 1.050927 639221 GCST011365 GCST PMID:33532862 2021-02-03 Myocardial infarction cardiovascular disease Cardiovascular Disease
rs2229742 3618 0.00312 -0.10153 0.903454075313403 120933 FINNGEN_R6_O15_POSTPART_HEAMORRH FINNGEN NA 2022-01-24 Postpartum haemorrhage pregnancy or perinatal disease Pregnancy Or Perinatal Disease
rs2229742 3618 0.00197 -0.11346 0.892739905293214 233908 FINNGEN_R6_F5_BIPO FINNGEN NA 2022-01-24 Bipolar affective disorders nervous system disease Nervous System Disease
rs2229742 3618 0.0022 0.00153086 1.00153203236434 484598 GCST90038610 GCST PMID:33959723 2021-04-08 Myocardial infarction cardiovascular disease Cardiovascular Disease
rs2229742 3618 0.00035 0.041542 1.04241694244366 547261 GCST005195 GCST PMID:29212778 2017-12-06 Coronary artery disease cardiovascular disease Cardiovascular Disease
rs2229742 3618 0.00216 0.06982 1.07231514715518 152573 FINNGEN_R6_FG_CEREBVASC FINNGEN NA 2022-01-24 Cerebrovascular diseases (FINNGEN) cardiovascular disease Cardiovascular Disease
rs2229742 3618 7.3e-11 0.00887535 1.00891485269908 484598 GCST90038604 GCST PMID:33959723 2021-04-08 Hypertension cardiovascular disease Cardiovascular Disease
rs2229742 3618 1.877e-06 0.0413 1.04216470806518 296525 GCST005194 GCST PMID:29212778 2017-12-06 Coronary artery disease cardiovascular disease Cardiovascular Disease
rs2229742 3618 0.00208 0.07194 1.07459086667751 250954 FINNGEN_R6_I9_TIA FINNGEN NA 2022-01-24 Transient ischemic attack cardiovascular disease Cardiovascular Disease
rs2229742 3618 0.00307 -0.34208 0.710291379125854 251918 FINNGEN_R6_H7_GLOBE FINNGEN NA 2022-01-24 Disorders of globe disease of visual system Disease Of Visual System
rs2229742 3618 0.000364 0.06477 1.06691360603278 213627 FINNGEN_R6_C_STROKE FINNGEN NA 2022-01-24 STROKE cardiovascular disease Cardiovascular Disease
rs2229742 3618 0.00227 0.06328 1.06532508849924 253205 FINNGEN_R6_I9_STR FINNGEN NA 2022-01-24 "Stroke, excluding SAH" cardiovascular disease Cardiovascular Disease
rs2229742 3618 6e-06 0.00670726 1.00672980404309 484598 GCST90038595 GCST PMID:33959723 2021-04-08 Cardiovascular disease cardiovascular disease Cardiovascular Disease
rs2229742 3618 0.00027 0.00373547 1.00374245556347 484598 GCST90038599 GCST PMID:33959723 2021-04-08 Diabetes or endocrine disease pancreas disease Pancreas Disease
rs2229742 3618 0.004024 0.059 1.06077524074016 59957 GCST004131 GCST PMID:28067908 2017-01-09 Inflammatory bowel disease gastrointestinal disease Gastrointestinal Disease
rs2229742 3618 0.000155 -0.31294 0.731293788879912 259535 FINNGEN_R6_H7_OPTNEURITIS FINNGEN NA 2022-01-24 Optic neuritis disease of visual system Disease Of Visual System
rs2229742 3618 0.00337 0.03957 1.04036332176865 260360 FINNGEN_R6_I9_HYPTENS FINNGEN NA 2022-01-24 Hypertension cardiovascular disease Cardiovascular Disease
rs2229742 3618 0.00246 0.07048 1.07302310875393 255347 FINNGEN_R6_G6_TIA FINNGEN NA 2022-01-24 Transient ischemic attack cardiovascular disease Cardiovascular Disease
rs2229742 3618 0.00422 0.40569 1.50033737577287 217276 FINNGEN_R6_J10_EPIGLOTTITIS FINNGEN NA 2022-01-24 Acute epiglottitis respiratory or thoracic disease Respiratory Or Thoracic Disease
rs2229742 3618 0.00017 0.00273427 1.00273801152555 484598 GCST90038633 GCST PMID:33959723 2021-04-08 Diabetes pancreas disease Pancreas Disease
rs73201530 3618 0.000732 0.23864 1.2695214265954 137692 FINNGEN_R6_O15_EXIST_HYPERT_COMPLIC FINNGEN NA 2022-01-24 "Pre-existing hypertension complicating pregnancy, childbirth and the puerperium" pregnancy or perinatal disease Pregnancy Or Perinatal Disease
rs73201530 3618 0.00361 -0.47268 0.623329504708098 253612 FINNGEN_R6_M13_DERMATOPOLY FINNGEN NA 2022-01-24 Dermatopolymyositis integumentary system disease Integumentary System Disease
rs73201530 3618 0.00458 -0.04674 0.954335492564694 260405 FINNGEN_R6_DIABETES_FG FINNGEN NA 2022-01-24 "Diabetes, varying definitions" pancreas disease Pancreas Disease
rs73201530 3618 0.00437 0.18982 1.20903195231834 250360 FINNGEN_R6_F5_DELIRIUM FINNGEN NA 2022-01-24 "Delirium, not induced by alcohol and other psychoactive substances" nervous system disease Nervous System Disease
rs73201530 3618 0.00374 0.34246 1.40840801621484 259968 FINNGEN_R6_L12_BULLOTH FINNGEN NA 2022-01-24 Other bullous disorders integumentary system disease Integumentary System Disease
rs73201530 3618 0.000471 0.74768 2.11209426944124 258138 FINNGEN_R6_J10_CHEMGASRESP FINNGEN NA 2022-01-24 "Respiratory conditions due to inhalation of chemicals, gases, fumes and vapours" respiratory or thoracic disease Respiratory Or Thoracic Disease
rs73201530 3618 0.000451 0.14524 1.15631705306149 233908 FINNGEN_R6_F5_BIPO FINNGEN NA 2022-01-24 Bipolar affective disorders nervous system disease Nervous System Disease
rs73201530 3618 0.00339 0.25458 1.28991974079491 260405 FINNGEN_R6_L12_BULLOUS FINNGEN NA 2022-01-24 Bullous disorders integumentary system disease Integumentary System Disease
rs73201530 3618 0.00138 0.50615 1.65889214991119 241630 FINNGEN_R6_H7_LACRIMINFLAMCHRON FINNGEN NA 2022-01-24 Inflammation of lacrimal passages (chronic) disease of visual system Disease Of Visual System
rs35909862 3618 0.00151 -0.04321 0.957710249795584 253283 FINNGEN_R6_I9_STR_SAH FINNGEN NA 2022-01-24 "Stroke, including SAH" cardiovascular disease Cardiovascular Disease
rs35909862 3618 0.00144 -0.31212 0.731893695714981 257299 FINNGEN_R6_D3_HAEMORRHAGICNAS FINNGEN NA 2022-01-24 Otherand unspecified haemorrhagic conditions hematologic disease Hematologic Disease
rs35909862 3618 0.00197 -0.04401 0.95694438798132 245784 FINNGEN_R6_I9_HEARTFAIL FINNGEN NA 2022-01-24 "Heart failure,strict" cardiovascular disease Cardiovascular Disease
rs35909862 3618 0.00271 -0.25571 0.774366502519015 259335 FINNGEN_R6_AB1_VIRAL_ENCEPHALITIS_NOS FINNGEN NA 2022-01-24 "Viral encephalitis, not elsewhere classified/unspecified" infectious disease Infectious Disease
rs35909862 3618 0.0007299 -0.0195 0.980688895188666 360838 GCST005038 GCST PMID:29083406 2017-10-30 Allergic disease (asthma, hay fever or eczema) immune system disease Immune System Disease
rs35909862 3618 0.00159 -0.04868 0.952485876416883 152573 FINNGEN_R6_FG_CEREBVASC FINNGEN NA 2022-01-24 Cerebrovascular diseases (FINNGEN) cardiovascular disease Cardiovascular Disease
rs35909862 3618 0.000415 -0.05086 0.950411718859467 164491 FINNGEN_R6_I9_AF FINNGEN NA 2022-01-24 Atrial fibrillation and flutter cardiovascular disease Cardiovascular Disease
rs35909862 3618 0.00202 -0.038 0.9627129408912 260405 FINNGEN_R6_I9_CEREBVASC FINNGEN NA 2022-01-24 Cerebrovascular diseases cardiovascular disease Cardiovascular Disease
rs35909862 3618 2.49e-05 -0.04828 0.952866946976481 130508 FINNGEN_R6_O15_ABORT_MEDICAL FINNGEN NA 2022-01-24 Medical abortion reproductive system or breast disease Reproductive System Or Breast Disease
rs35909862 3618 0.00294 -0.09309 0.911111496571337 185656 FINNGEN_R6_I9_CARDMPRI FINNGEN NA 2022-01-24 "Cardiomyopathies, Primary/intrinsic" cardiovascular disease Cardiovascular Disease
rs35909862 3618 0.000513 -0.27485 0.759686067589066 232126 FINNGEN_R6_I9_STR_EMBOLIC_WITH_FLIMMER FINNGEN NA 2022-01-24 Embolic stroke with flimmer cardiovascular disease Cardiovascular Disease
rs35909862 3618 0.001988 0.0237 1.02398307688371 417596 GCST007092 GCST PMID:30664745 2019-01-21 Osteoarthritis of the hip or knee musculoskeletal or connective tissue disease Musculoskeletal Or Connective Tissue Disease
rs35909862 3618 0.00484 -0.36823 0.691958013042038 258944 FINNGEN_R6_AB1_SEQULAE_POLIO FINNGEN NA 2022-01-24 Sequelae of poliomyelitis infectious disease Infectious Disease
rs35909862 3618 0.0029 -0.00157533 0.998425910180987 484598 GCST90038661 GCST PMID:33959723 2021-04-08 Allergy, hypersensitivity or anaphylaxis immune system disease Immune System Disease
rs35909862 3618 0.000433 -0.03705 0.963627952746861 203162 FINNGEN_R6_CARDIAC_ARRHYTM FINNGEN NA 2022-01-24 Cardiac arrhytmias cardiovascular disease Cardiovascular Disease
rs35909862 3618 0.00067 -0.0479 0.95322910522204 253205 FINNGEN_R6_I9_STR FINNGEN NA 2022-01-24 "Stroke, excluding SAH" cardiovascular disease Cardiovascular Disease
rs35909862 3618 0.000957 0.07626 1.07924314089866 254752 FINNGEN_R6_K11_KELAIBD FINNGEN NA 2022-01-24 IBD patients in KELA-register gastrointestinal disease Gastrointestinal Disease
rs35909862 3618 0.000911 0.0871 1.09100577484091 260405 FINNGEN_R6_K11_KELAUC FINNGEN NA 2022-01-24 "UC patients in KELA-register ( KELA 208 prior to 1994, or ICD K51)" gastrointestinal disease Gastrointestinal Disease
rs35909862 3618 0.0026 -0.00074538 0.999254897726664 484598 GCST90038611 GCST PMID:33959723 2021-04-08 Arrhythmia cardiovascular disease Cardiovascular Disease
rs35909862 3618 0.00121687411185574 -0.0212693462305263 0.978955251149195 408422 GCST90014325 GCST PMID:34103634 2021-06-08 Asthma respiratory or thoracic disease Respiratory Or Thoracic Disease
rs35909862 3618 0.000147 -0.04683 0.954249606235306 213627 FINNGEN_R6_C_STROKE FINNGEN NA 2022-01-24 STROKE cardiovascular disease Cardiovascular Disease
rs35909862 3618 0.00257 -0.02786 0.97252451070245 147061 FINNGEN_R6_O15_PREG_ABORT FINNGEN NA 2022-01-24 Pregnancy with abortive outcome reproductive system or breast disease Reproductive System Or Breast Disease
rs35909862 3618 0.0036 -0.13744 0.871586643626951 220703 FINNGEN_R6_I9_NONISCHCARDMYOP_STRICT FINNGEN NA 2022-01-24 Nonischemic cardiomyopathy cardiovascular disease Cardiovascular Disease
rs35909862 3618 0.00035 -0.000654306 0.999345908011492 484598 GCST90038645 GCST PMID:33959723 2021-04-08 Epilepsy nervous system disease Nervous System Disease
rs35909862 3618 0.00322 -0.02667 0.97368250373939 208601 FINNGEN_R6_FG_OTHHEART FINNGEN NA 2022-01-24 Other heart diseases cardiovascular disease Cardiovascular Disease
rs35909862 3618 0.00369 -0.07813 0.924844188983699 248565 FINNGEN_R6_I9_AORTANEUR FINNGEN NA 2022-01-24 Aortic aneurysm cardiovascular disease Cardiovascular Disease
rs35909862 3618 0.00013 -0.00242396 0.997578975418783 484598 GCST90038616 GCST PMID:33959723 2021-04-08 Asthma respiratory or thoracic disease Respiratory Or Thoracic Disease
rs35909862 3618 0.0015 -0.00163263 0.998368702015364 484598 GCST90038638 GCST PMID:33959723 2021-04-08 Neurological disease nervous system disease Nervous System Disease
rs35909862 3618 0.0026 0.03513 1.03575434811313 260405 FINNGEN_R6_M13_ARTHROSIS_KNEE_PRIM_ICD10 FINNGEN NA 2022-01-24 "Gonarthrosis,primary" musculoskeletal or connective tissue disease Musculoskeletal Or Connective Tissue Disease
rs35909862 3618 0.00405 -0.03109 0.969388324200707 259710 FINNGEN_R6_I9_HEARTFAIL_ALLCAUSE FINNGEN NA 2022-01-24 All-cause Heart Failure cardiovascular disease Cardiovascular Disease
rs35909862 3618 0.00211 -0.02377 0.976510281295891 260405 FINNGEN_R6_I9_OTHHEART FINNGEN NA 2022-01-24 Other heart diseases cardiovascular disease Cardiovascular Disease
rs35909862 3618 0.0042 0.06853 1.07093275245164 254316 FINNGEN_R6_K11_IBD_STRICT FINNGEN NA 2022-01-24 "Inflammatory bowel disease, strict (require KELA)" gastrointestinal disease Gastrointestinal Disease
rs35909862 3618 0.00013 -0.28221 0.754115303689908 215604 FINNGEN_R6_E4_DM2KETO FINNGEN NA 2022-01-24 Type 2 diabetes with ketoacidosis pancreas disease Pancreas Disease
rs35909862 3618 0.00019 0.000980811 1.0009812921524 484598 GCST90038658 GCST PMID:33959723 2021-04-08 Prolapsed or slipped disc musculoskeletal or connective tissue disease Musculoskeletal Or Connective Tissue Disease
rs35909862 3618 0.00075 0.00094785 1.00094829935177 484598 GCST90038697 GCST PMID:33959723 2021-04-08 Disc problem musculoskeletal or connective tissue disease Musculoskeletal Or Connective Tissue Disease
rs35909862 3618 0.0017 -0.00147044 0.998530640567196 484598 GCST90038664 GCST PMID:33959723 2021-04-08 Allergic rhinitis respiratory or thoracic disease Respiratory Or Thoracic Disease
rs35909862 3618 0.003 -0.000519982 0.999480153167211 484598 GCST90038689 GCST PMID:33959723 2021-04-08 Atrial fibrillation cardiovascular disease Cardiovascular Disease
rs62220383 3618 0.00186 -0.05985 0.941905808859667 230312 FINNGEN_R6_J10_SINUSITIS FINNGEN NA 2022-01-24 Acute sinusitis respiratory or thoracic disease Respiratory Or Thoracic Disease
rs62220383 3618 0.00224 -0.16757 0.845717414997738 195767 FINNGEN_R6_M13_SCOLIOSIS FINNGEN NA 2022-01-24 Scoliosis musculoskeletal or connective tissue disease Musculoskeletal Or Connective Tissue Disease
rs62220383 3618 0.00122 0.20566 1.22833549891984 252072 FINNGEN_R6_E4_HYPOPIT FINNGEN NA 2022-01-24 Hypopituitarism endocrine system disease Endocrine System Disease
rs62220383 3618 0.000357 0.073681 1.07646335890791 520580 GCST90014023 GCST PMID:34012112 2021-05-19 Type 1 diabetes pancreas disease Pancreas Disease
rs62220383 3618 0.00141 -0.60446 0.546369386462079 258431 FINNGEN_R6_G6_MYOMUSCINOTH FINNGEN NA 2022-01-24 Disorders of myonerural junction and muscle in diseases in classifeid elsewhere nervous system disease Nervous System Disease
rs62220383 3618 0.00493 -0.51105 0.599865389361873 258434 FINNGEN_R6_G6_MUSCOTHUNS FINNGEN NA 2022-01-24 Other and unspecified primary disorders of muscles musculoskeletal or connective tissue disease Musculoskeletal Or Connective Tissue Disease
rs62220383 3618 9.90138130546484e-05 0.133133638529255 1.14240265714103 17685 GCST90000529 GCST PMID:33830302 2021-04-08 Type 1 diabetes pancreas disease Pancreas Disease
rs62220383 3618 0.00109 -0.03803 0.962684059936189 260405 FINNGEN_R6_J10_UPPERINFEC FINNGEN NA 2022-01-24 Acute upper respiratory infections infectious disease Infectious Disease
rs62220383 3618 0.000424 0.09038 1.09459014894241 199481 FINNGEN_R6_R18_ABNORMALITI_HEART_BEAT FINNGEN NA 2022-01-24 Abnormalities of heart beat cardiovascular disease Cardiovascular Disease
rs62220383 3618 0.00307 0.14742 1.15884057387545 138112 FINNGEN_R6_O15_GESTAT_OEDEM_PREINUR FINNGEN NA 2022-01-24 Gestational [pregnancy-induced] oedema and proteinuria without hypertension pregnancy or perinatal disease Pregnancy Or Perinatal Disease
rs62220383 3618 0.00321 0.5827 1.79086725048623 251060 FINNGEN_R6_VD_MX FINNGEN NA 2022-01-24 Vascular dementia (mixed) cardiovascular disease Cardiovascular Disease
rs62220383 3618 0.004 0.03443 1.03502957377007 260405 FINNGEN_R6_AUTOIMMUNE FINNGEN NA 2022-01-24 Autoimmune diseases immune system disease Immune System Disease
rs62220383 3618 0.00382 0.36866 1.44579594947544 241630 FINNGEN_R6_H7_LACRIMINFLAMCHRON FINNGEN NA 2022-01-24 Inflammation of lacrimal passages (chronic) disease of visual system Disease Of Visual System
rs62220383 3618 0.00177 0.57963 1.78537771876995 258915 FINNGEN_R6_Q17_OTHER_OSTEOCHONDROD FINNGEN NA 2022-01-24 Other osteochondrodysplasias musculoskeletal or connective tissue disease Musculoskeletal Or Connective Tissue Disease
rs235343 3618 0.00195 -0.07051 0.931918420295001 255120 FINNGEN_R6_E4_PARATHYRO FINNGEN NA 2022-01-24 Disorders of parathyroid gland endocrine system disease Endocrine System Disease
rs235343 3618 0.00218 0.03026 1.03072248696473 260405 FINNGEN_R6_K11_GALLBILPANC FINNGEN NA 2022-01-24 "Disorders of gallbladder, biliary tract and pancreas" pancreas disease Pancreas Disease
rs235343 3618 0.000717 -0.08256 0.920756190827961 254590 FINNGEN_R6_E4_HYPERPARA FINNGEN NA 2022-01-24 Hyperparathyroidism endocrine system disease Endocrine System Disease
rs235343 3618 0.00232 0.15155 1.16363648217926 257450 FINNGEN_R6_D3_OTHERWHITECELL FINNGEN NA 2022-01-24 Other disorders of white blood cells immune system disease Immune System Disease
rs235343 3618 0.0024 0.000825061 1.00082540145645 484598 GCST90038628 GCST PMID:33959723 2021-04-08 Gallbladder disease gastrointestinal disease Gastrointestinal Disease
rs235343 3618 0.000124 -0.19135 0.825843492340059 260405 FINNGEN_R6_J10_NECROTIC FINNGEN NA 2022-01-24 Suppurative and necrotic conditions of lower respiratory tract respiratory or thoracic disease Respiratory Or Thoracic Disease
rs235343 3618 0.003042 -0.02 0.980198673306755 1030836 GCST006414 GCST PMID:30061737 2018-07-30 Atrial fibrillation cardiovascular disease Cardiovascular Disease
rs235343 3618 0.00279 -0.05857 0.943112220233571 221584 FINNGEN_R6_K11_IBS FINNGEN NA 2022-01-24 Irritable bowel syndrome gastrointestinal disease Gastrointestinal Disease
rs235343 3618 0.000505 0.03778 1.03850273714272 255750 FINNGEN_R6_CHOLELITH_BROAD FINNGEN NA 2022-01-24 "Cholelithiasis, broad definition with cholecystitis" gastrointestinal disease Gastrointestinal Disease
rs235343 3618 0.000224 0.04076 1.04160209104309 254733 FINNGEN_R6_K11_CHOLELITH FINNGEN NA 2022-01-24 Cholelithiasis gastrointestinal disease Gastrointestinal Disease
rs235343 3618 0.00221 -0.37538 0.687028158481033 241337 FINNGEN_R6_I9_THROMBICV FINNGEN NA 2022-01-24 Nonpyogenic thrombosis of intracranial venous system cardiovascular disease Cardiovascular Disease
rs235343 3618 6e-04 0.000892165 1.00089256309757 484598 GCST90038629 GCST PMID:33959723 2021-04-08 Cholelithiasis or gall stones gastrointestinal disease Gastrointestinal Disease
rs235343 3618 0.000183 0.16166 1.17546051679597 254282 FINNGEN_R6_FE FINNGEN NA 2022-01-24 Focal epilepsy nervous system disease Nervous System Disease
rs235343 3618 0.0035 -0.00245842 0.997544599439591 484598 GCST90038604 GCST PMID:33959723 2021-04-08 Hypertension cardiovascular disease Cardiovascular Disease
rs11702494 3618 0.00439 0.43717 1.54831926896012 260234 FINNGEN_R6_Q17_OTHER_CONGEN_MALFO_NERVOUS_SYSTEM FINNGEN NA 2022-01-24 Other congenital malformations of nervous system nervous system disease Nervous System Disease
rs11702494 3618 0.000349 -0.04218 0.95869719954474 260405 FINNGEN_R6_G6_NERPLEX FINNGEN NA 2022-01-24 "Nerve, nerve root and plexus disorders" nervous system disease Nervous System Disease
rs11702494 3618 0.00348 -0.07262 0.929954145466885 209654 FINNGEN_R6_R18_OEDEMA_NOT_ELSEW_CLASSIFIED FINNGEN NA 2022-01-24 "Oedema, not elsewhere classified" integumentary system disease Integumentary System Disease
rs11702494 3618 0.00153 -0.13778 0.871290354540117 244007 FINNGEN_R6_DM_VITREOUS_BLEEDING FINNGEN NA 2022-01-24 Vitreous bleeding (caused by prolif. dmrp when together with H36.03*) disease of visual system Disease Of Visual System
rs11702494 3618 0.00324 -0.02492 0.97538793994237 260405 FINNGEN_R6_E4_ENDONUTRMET FINNGEN NA 2022-01-24 "Endocrine, nutritional and metabolic diseases" endocrine system disease Endocrine System Disease
rs11702494 3618 0.00107 0.13853 1.14858413857748 254932 FINNGEN_R6_GE_STRICT FINNGEN NA 2022-01-24 "Generalized epilepsy, strict definition" nervous system disease Nervous System Disease
rs11702494 3618 0.00458 0.32767 1.38773094550713 259085 FINNGEN_R6_G6_MENINGOTH FINNGEN NA 2022-01-24 Other meningitis nervous system disease Nervous System Disease
rs11702494 3618 0.00422 -0.46138 0.630413074907999 253752 FINNGEN_R6_L12_POLYMORPHLIGHTERUPT FINNGEN NA 2022-01-24 Polymorphous light eruption integumentary system disease Integumentary System Disease
rs11702494 3618 0.000673 -0.05773 0.943904767321743 245120 FINNGEN_R6_G6_CARPTU FINNGEN NA 2022-01-24 Carpal tunnel syndrome nervous system disease Nervous System Disease
rs11702494 3618 0.00177 0.12052 1.1280833024062 255305 FINNGEN_R6_GE FINNGEN NA 2022-01-24 Generalized epilepsy nervous system disease Nervous System Disease
rs11702494 3618 0.00315 0.14974 1.16153220509177 254383 FINNGEN_R6_GE_MODE FINNGEN NA 2022-01-24 "Generalized epilepsy, mode (most common among epilepsy diagnosis)" nervous system disease Nervous System Disease
rs11702494 3618 0.0036 -0.20473 0.814867300883413 254266 FINNGEN_R6_L12_OTHACUSKINSUN FINNGEN NA 2022-01-24 Other acute skin changes due to ultraviolet radiation integumentary system disease Integumentary System Disease
rs11702494 3618 0.0043 -0.41357 0.661285242793255 241338 FINNGEN_R6_H7_RETINALDETACHTRACTION FINNGEN NA 2022-01-24 Traction detachment of retina disease of visual system Disease Of Visual System
rs11702494 3618 0.00228 0.18145 1.19895458748162 195160 FINNGEN_R6_M13_SPONDYLINFLAMNAS FINNGEN NA 2022-01-24 Other specified/unspecified inflammatory spondylopathies musculoskeletal or connective tissue disease Musculoskeletal Or Connective Tissue Disease
rs35665085 3618 0.00425 -0.12353 0.883795126992557 259780 FINNGEN_R6_L12_NONIONRADISKIN FINNGEN NA 2022-01-24 Skin changes due to chronic exposure to nonionizing radiation integumentary system disease Integumentary System Disease
rs35665085 3618 0.00232 -0.06103 0.940795015502183 260405 FINNGEN_R6_E4_THYROID FINNGEN NA 2022-01-24 Disorders of the thyroid gland endocrine system disease Endocrine System Disease
rs35665085 3618 0.00424 -0.23398 0.791377643290175 259515 FINNGEN_R6_Z21_CONTACT_W_EXPOS_COMMUNICAB_DISEA FINNGEN NA 2022-01-24 Contact with and exposure to communicable diseases infectious disease Infectious Disease
rs35665085 3618 0.000491 0.35548 1.42686538531784 245940 FINNGEN_R6_H8_CHOLEASTOMA FINNGEN NA 2022-01-24 Cholesteatoma of middle ear integumentary system disease Integumentary System Disease
rs35665085 3618 0.00185 -0.31204 0.731952249552761 232264 FINNGEN_R6_G6_TRINEU FINNGEN NA 2022-01-24 Trigeminal neuralgia nervous system disease Nervous System Disease
rs35665085 3618 0.000509 0.22961 1.25810925162969 233845 FINNGEN_R6_E4_LIPOPROTNAS FINNGEN NA 2022-01-24 "Disorder of lipoprotein metabolism, unspecified" genetic, familial or congenital disease Genetic, Familial Or Congenital Disease
rs35665085 3618 0.0017 -0.2651 0.76712923321676 252369 FINNGEN_R6_L12_NAILDIS FINNGEN NA 2022-01-24 Nail disorders integumentary system disease Integumentary System Disease
rs35665085 3618 0.0047 -0.00107713 0.998923449896292 484598 GCST90038668 GCST PMID:33959723 2021-04-08 Bronchitis respiratory or thoracic disease Respiratory Or Thoracic Disease
rs35665085 3618 0.0029 -0.000977439 0.999023038537899 484598 GCST90038639 GCST PMID:33959723 2021-04-08 Neurological injury nervous system disease Nervous System Disease
rs2535702 3618 0.0046 0.000507245 1.0005073736705 484598 GCST90038643 GCST PMID:33959723 2021-04-08 Peripheral nerve disorder nervous system disease Nervous System Disease
rs2535702 3618 0.004695 0.0422 1.04310307850579 393873 GCST007091 GCST PMID:30664745 2019-01-21 Osteoarthritis (hip) musculoskeletal or connective tissue disease Musculoskeletal Or Connective Tissue Disease
rs2535702 3618 0.00014 -0.000685489 0.999314745893909 484598 GCST90038666 GCST PMID:33959723 2021-04-08 Other renal or kidney problem urinary system disease Urinary System Disease
rs698423 3618 0.00368 -0.34957 0.704991170755045 260405 FINNGEN_R6_P16_FET_NEWB_MATERN_FACTO_COMPLICATIO_PREGNAC_LABOUR_DELIV FINNGEN NA 2022-01-24 "Fetus and newborn affected by maternal factors and by complications of pregnancy, labour and delivery" pregnancy or perinatal disease Pregnancy Or Perinatal Disease
rs698423 3618 0.000589 0.1065 1.11237792644568 260405 FINNGEN_R6_M13_MUSCULOSKELEOTH FINNGEN NA 2022-01-24 Other disorders of the musculoskeletal system and connective tissue musculoskeletal or connective tissue disease Musculoskeletal Or Connective Tissue Disease
rs698423 3618 0.00479 0.29406 1.34186441311645 85929 FINNGEN_R6_N14_INFLAMALEGEN FINNGEN NA 2022-01-24 "Inflammatory disorders of male genital organs, not elsewhere classified" reproductive system or breast disease Reproductive System Or Breast Disease
rs140288 3618 0.00013 -0.00194447 0.998057419257057 484598 GCST90038605 GCST PMID:33959723 2021-04-08 Cardiac problem cardiovascular disease Cardiovascular Disease
rs140288 3618 0.0005335 -0.0212 0.979023140359619 296525 GCST005194 GCST PMID:29212778 2017-12-06 Coronary artery disease cardiovascular disease Cardiovascular Disease
rs855791 3618 0.00197 -0.05045 0.950801467557223 80693 FINNGEN_R6_D3_ANAEMIA FINNGEN NA 2022-01-24 Anaemias hematologic disease Hematologic Disease
rs855791 3618 0.00465 -0.02229 0.977956586514071 260405 FINNGEN_R6_KRA_PSY_ANYMENTAL FINNGEN NA 2022-01-24 Any mental disorder nervous system disease Nervous System Disease
rs855791 3618 0.000921 -0.47688 0.620717010865757 253458 FINNGEN_R6_M13_MULTIFIBRO FINNGEN NA 2022-01-24 Multifocal fibrosclerosis immune system disease Immune System Disease
rs855791 3618 0.00023 -0.0260368 0.974299234737185 547261 GCST005195 GCST PMID:29212778 2017-12-06 Coronary artery disease cardiovascular disease Cardiovascular Disease
rs855791 3618 0.0031 -0.28048 0.755421052312185 236407 FINNGEN_R6_L12_DYSHIDROSIS FINNGEN NA 2022-01-24 Dyshidrosis [pompholyx] integumentary system disease Integumentary System Disease
rs855791 3618 0.000601 -0.44486 0.640913997711334 260157 FINNGEN_R6_SYSTSCLE_STRICT FINNGEN NA 2022-01-24 "Systemic sclerosis,strict definition" disease of visual system Disease Of Visual System
rs855791 3618 0.000897 -0.14806 0.862379370627494 252068 FINNGEN_R6_H7_PARASTRAB FINNGEN NA 2022-01-24 Paralytic strabismus disease of visual system Disease Of Visual System
rs855791 3618 2.44e-05 -0.20234 0.816817162889471 257903 FINNGEN_R6_F5_EMOCHILD FINNGEN NA 2022-01-24 Emotional disorders and disorders of social functioning with onset specific to childhood nervous system disease Nervous System Disease
rs855791 3618 0.0002028 -0.0195 0.980688895188666 296525 GCST005194 GCST PMID:29212778 2017-12-06 Coronary artery disease cardiovascular disease Cardiovascular Disease
rs855791 3618 0.00124 -0.03372 0.966842182551945 260405 FINNGEN_R6_D3_BLOOD FINNGEN NA 2022-01-24 Diseases of the blood and blood-forming organs and certain disorders involving the immune mechanism immune system disease Immune System Disease
rs855791 3618 0.000859 -0.0889 0.91493706270619 260405 FINNGEN_R6_F5_BEHEMOCHILD FINNGEN NA 2022-01-24 Behauvioural and emotional disorders with onset usually occuring in childhood and adolescence nervous system disease Nervous System Disease
rs855791 3618 0.000628 -0.17046 0.843276820026802 260405 FINNGEN_R6_KRA_PSY_CHILDEMOT FINNGEN NA 2022-01-24 Emotional disorders starting during childhood or adolecense nervous system disease Nervous System Disease
rs855791 3618 0.00473 -0.25394 0.775738344950872 241433 FINNGEN_R6_H7_HEREDRETINADYST FINNGEN NA 2022-01-24 Hereditary retinal dystrophy disease of visual system Disease Of Visual System
rs855791 3618 0.0015 -0.00148686 0.998514244828687 484598 GCST90038602 GCST PMID:33959723 2021-04-08 Hematological or dermatological disease integumentary system disease Integumentary System Disease
rs855791 3618 4.52e-05 -0.07252 0.930047145531357 259743 FINNGEN_R6_D3_OTHERANAEMIA FINNGEN NA 2022-01-24 Other anaemias hematologic disease Hematologic Disease
rs855791 3618 0.000121 -0.06878 0.933532034535981 259644 FINNGEN_R6_D3_ANAEMIANAS FINNGEN NA 2022-01-24 Other and unspecified anaemias hematologic disease Hematologic Disease
rs855791 3618 0.000235 0.37658 1.45729211813045 258996 FINNGEN_R6_Q17_CONGEN_MALFO_MUSCULOS_SYSTEM_NOT_ELSEW_CLASSIFIED FINNGEN NA 2022-01-24 "Congenital malformations of the musculoskeletal system, not elsewhere classified" musculoskeletal or connective tissue disease Musculoskeletal Or Connective Tissue Disease
rs855791 3618 0.003931 -0.006771 NA 357957 GCST006475 GCST PMID:29942085 2018-06-25 Depressed affect nervous system disease Nervous System Disease
rs2267375 3618 0.00256 -0.035 0.965605416257566 165842 FINNGEN_R6_FG_DISVEINLYMPH FINNGEN NA 2022-01-24 "Diseases of veins, lymphatic vessels and lymph nodes, not elsewhere classified (FINNGEN)" cardiovascular disease Cardiovascular Disease
rs2267375 3618 0.000387 0.02696 1.02732670887326 260405 FINNGEN_R6_H8_EAR FINNGEN NA 2022-01-24 Diseases of the ear and mastoid process disease of ear Disease Of Ear
rs2267375 3618 2.46e-06 0.04578 1.04684407992387 260405 FINNGEN_R6_G6_NERPLEX FINNGEN NA 2022-01-24 "Nerve, nerve root and plexus disorders" nervous system disease Nervous System Disease
rs2267375 3618 0.00169 0.02564 1.02597153223091 242775 FINNGEN_R6_M13_DORSOPATHYOTH FINNGEN NA 2022-01-24 "Other dorsopathies, not elsewhere classified" musculoskeletal or connective tissue disease Musculoskeletal Or Connective Tissue Disease
rs2267375 3618 0.00352 0.08538 1.08913085779907 233807 FINNGEN_R6_G6_ULLNLE FINNGEN NA 2022-01-24 Lesion of ulnar nerve nervous system disease Nervous System Disease
rs2267375 3618 0.000308 0.32126 1.37886403894231 231572 FINNGEN_R6_G6_TRIOTHUNS FINNGEN NA 2022-01-24 Other and unspecified trigeminal disorders nervous system disease Nervous System Disease
rs2267375 3618 0.0012 0.48748 1.62820796166063 251080 FINNGEN_R6_E4_PITUDISNAS FINNGEN NA 2022-01-24 "Disorders of pituitary gland, other and/or unspecified" endocrine system disease Endocrine System Disease
rs2267375 3618 1.37e-05 -0.04233 0.958553405749612 260405 FINNGEN_R6_I9_DISVEINLYMPH FINNGEN NA 2022-01-24 "Diseases of veins, lymphatic vessels and lymph nodes, not elsewhere classified" cardiovascular disease Cardiovascular Disease
rs2267375 3618 0.000112 0.05407 1.05555848866323 245120 FINNGEN_R6_G6_CARPTU FINNGEN NA 2022-01-24 Carpal tunnel syndrome nervous system disease Nervous System Disease
rs2267375 3618 0.00421 0.05891 1.0606797752645 257944 FINNGEN_R6_L12_PSORIASIS FINNGEN NA 2022-01-24 Psoriasis integumentary system disease Integumentary System Disease
rs2267375 3618 0.0003936 -0.0454 NA 627998 GCST90000513 GCST PMID:34111113 2021-06-10 Frozen shoulder musculoskeletal or connective tissue disease Musculoskeletal Or Connective Tissue Disease
rs2267375 3618 0.0003936 -0.0454 NA 627998 GCST90000513 GCST PMID:34111113 2021-06-10 Frozen shoulder musculoskeletal or connective tissue disease Musculoskeletal Or Connective Tissue Disease
rs2267375 3618 0.00429 0.03095 1.03143393090066 218528 FINNGEN_R6_M13_INTERVERTEB FINNGEN NA 2022-01-24 Other intervertebral disc disorders musculoskeletal or connective tissue disease Musculoskeletal Or Connective Tissue Disease
rs2267375 3618 0.00374 0.04497 1.04599647954363 218576 FINNGEN_R6_G6_HEADACHE FINNGEN NA 2022-01-24 Other headache syndromes nervous system disease Nervous System Disease
rs2267375 3618 0.00389 0.02126 1.02148760389125 260405 FINNGEN_R6_M13_DORSOPATHY FINNGEN NA 2022-01-24 Dorsopathies musculoskeletal or connective tissue disease Musculoskeletal Or Connective Tissue Disease
rs2267375 3618 0.00291 0.06167 1.06361129508065 260405 FINNGEN_R6_M13_EARLY_LUMBAR_PROLAPSE FINNGEN NA 2022-01-24 "Early lumbar disc prolapse, operated" musculoskeletal or connective tissue disease Musculoskeletal Or Connective Tissue Disease
rs2267375 3618 0.00495 0.06946 1.07192918317989 201387 FINNGEN_R6_M13_ADHCAPSULITIS FINNGEN NA 2022-01-24 Adhesive capsulitis of shoulder musculoskeletal or connective tissue disease Musculoskeletal Or Connective Tissue Disease
rs2267375 3618 0.000302 -0.08466 0.918824631674181 229796 FINNGEN_R6_I9_PHLETHROM FINNGEN NA 2022-01-24 Phlebitis and thrombophlebitis (not including DVT) cardiovascular disease Cardiovascular Disease
rs2267375 3618 0.00143 0.14927 1.16098641322651 232264 FINNGEN_R6_G6_TRINEU FINNGEN NA 2022-01-24 Trigeminal neuralgia nervous system disease Nervous System Disease
rs2267375 3618 0.00388 0.37561 1.45587923013732 250044 FINNGEN_R6_H7_GLAUCSECINFLAM FINNGEN NA 2022-01-24 Glaucoma secondary to eye inflammation disease of visual system Disease Of Visual System
rs2267375 3618 0.0026 -0.0444 0.956571252436168 260405 FINNGEN_R6_I9_VTE FINNGEN NA 2022-01-24 Venous thromboembolism cardiovascular disease Cardiovascular Disease
rs2267375 3618 0.000475 0.15678 1.16973824317767 233308 FINNGEN_R6_K11_GINGIVITIS_CHRONIC FINNGEN NA 2022-01-24 Chronic gingivitis gastrointestinal disease Gastrointestinal Disease
rs2267375 3618 0.00117 -0.08294 0.920406369945623 177073 FINNGEN_R6_M13_HAMMERTOE FINNGEN NA 2022-01-24 Other hammer toe(s) (acquired) musculoskeletal or connective tissue disease Musculoskeletal Or Connective Tissue Disease
rs2267375 3618 0.000428 0.33143 1.392958635761 194526 FINNGEN_R6_M13_DISCITIS FINNGEN NA 2022-01-24 "Discitis, unspecified" infectious disease Infectious Disease
rs2267375 3618 0.00185 0.20932 1.2328394440377 231919 FINNGEN_R6_E4_LACTONAS FINNGEN NA 2022-01-24 "Lactose intolerance, other/unspecified" gastrointestinal disease Gastrointestinal Disease
rs2267375 3618 2.1e-05 0.00189897 1.00190077418538 484598 GCST90038633 GCST PMID:33959723 2021-04-08 Diabetes pancreas disease Pancreas Disease
rs2267375 3618 6.2e-07 -0.08333 0.92004748144915 92512 FINNGEN_R6_N14_FEMGENPROL FINNGEN NA 2022-01-24 Female genital prolapse reproductive system or breast disease Reproductive System Or Breast Disease
rs2267375 3618 1.93e-05 0.04781 1.04897133183629 219900 FINNGEN_R6_M13_SHOULDER FINNGEN NA 2022-01-24 Shoulder lesions musculoskeletal or connective tissue disease Musculoskeletal Or Connective Tissue Disease
rs2267375 3618 0.00125 0.05544 1.05700559483408 260405 FINNGEN_R6_L12_PAPULOSQUAMOUS FINNGEN NA 2022-01-24 Papulosquamous disorders integumentary system disease Integumentary System Disease
rs2267375 3618 0.00168 0.04689 1.04800672199956 205314 FINNGEN_R6_M13_SCIATICA FINNGEN NA 2022-01-24 Siatica+with lumbago musculoskeletal or connective tissue disease Musculoskeletal Or Connective Tissue Disease
rs2267375 3618 0.00323 0.09501 1.09966985176964 243267 FINNGEN_R6_MACULA_NAS FINNGEN NA 2022-01-24 Degenerative macular diseases disease of visual system Disease Of Visual System
rs2267375 3618 0.00237 0.03043 1.03089772468229 260405 FINNGEN_R6_H8_OTHEREAR FINNGEN NA 2022-01-24 Other disorders of ear disease of ear Disease Of Ear
rs2267375 3618 0.00173 0.0411 1.04195629596547 213010 FINNGEN_R6_M13_ROTATORCUFF FINNGEN NA 2022-01-24 Rotator cuff syndrome musculoskeletal or connective tissue disease Musculoskeletal Or Connective Tissue Disease
rs2267375 3618 0.000126 0.03027 1.03073279424113 260405 FINNGEN_R6_RX_ANTIHYP FINNGEN NA 2022-01-24 Antihypertensive medication - note that there are other indications cardiovascular disease Cardiovascular Disease
rs2267375 3618 0.00365 0.02938 1.0298158501549 249793 FINNGEN_R6_KELA_DIAB_INSUL_EXMORE FINNGEN NA 2022-01-24 "Diabetes, insuline treatment (Kela reimbursement) (more control exclusions)" pancreas disease Pancreas Disease
rs2267375 3618 0.00271 -0.11568 0.890760220966123 230309 FINNGEN_R6_F5_MOODOTH FINNGEN NA 2022-01-24 Other and unspecidied mood [affective] disorders nervous system disease Nervous System Disease
rs2267375 3618 0.00414 0.0936 1.09812040989187 254386 FINNGEN_R6_L12_PSORI_ARTHRO FINNGEN NA 2022-01-24 Arthropathic psoriasis musculoskeletal or connective tissue disease Musculoskeletal Or Connective Tissue Disease
rs2267375 3618 0.000593 0.15398 1.166467557194 260405 FINNGEN_R6_K11_GINGIVITIS_CHRONIC_INCLAVO FINNGEN NA 2022-01-24 "Chronic gingivitis, Including avohilmo , including avohilmo" gastrointestinal disease Gastrointestinal Disease
rs2267375 3618 0.00036 0.00241578 1.00241870034767 484598 GCST90038616 GCST PMID:33959723 2021-04-08 Asthma respiratory or thoracic disease Respiratory Or Thoracic Disease
rs2267375 3618 0.00043 0.00219333 1.00219573710778 484598 GCST90038599 GCST PMID:33959723 2021-04-08 Diabetes or endocrine disease pancreas disease Pancreas Disease
rs960596 3618 0.00328 0.03006 1.03051636308041 260405 FINNGEN_R6_E4_HYTHY_AI_STRICT_PURCH FINNGEN NA 2022-01-24 "Hypothyroidism, strict autoimmune, 3 medication purchases required" endocrine system disease Endocrine System Disease
rs960596 3618 0.00109 0.03577 1.03641744306368 235230 FINNGEN_R6_E4_HYTHY_AI_STRICT FINNGEN NA 2022-01-24 "Hypothyroidism, strict autoimmune" endocrine system disease Endocrine System Disease
rs960596 3618 7.4e-05 0.03353 1.03409846621493 260405 FINNGEN_R6_AUTOIMMUNE FINNGEN NA 2022-01-24 Autoimmune diseases immune system disease Immune System Disease
rs960596 3618 0.00049 -0.031 0.969475573076026 14831 GCST90016610 GCST PMID:33686288 2021-03-08 Crohn's disease vs rheumatoid arthritis (ordinary least squares (OLS)) gastrointestinal disease Gastrointestinal Disease
rs960596 3618 0.00304 0.11639 1.12343392593833 221932 FINNGEN_R6_COPD_INSUFFICIENCY FINNGEN NA 2022-01-24 COPD-related respiratory insufficiency respiratory or thoracic disease Respiratory Or Thoracic Disease
rs960596 3618 0.000244 -0.23458 0.790902959123692 236084 FINNGEN_R6_F5_AGORAPHOBIA FINNGEN NA 2022-01-24 Agoraphobia nervous system disease Nervous System Disease
rs960596 3618 0.0016 -0.0087 0.991337735487793 191108 GCST90016607 GCST PMID:33686288 2021-03-08 Bipolar disorder vs major depressive disorder (ordinary least squares (OLS)) nervous system disease Nervous System Disease
rs960596 3618 0.001124 -0.0204 0.979806672242872 360838 GCST005038 GCST PMID:29083406 2017-10-30 Allergic disease (asthma, hay fever or eczema) immune system disease Immune System Disease
rs960596 3618 0.00319 -0.0538 0.947621611873004 145101 FINNGEN_R6_Z21_SPECIAL_SCREEN_EXAM_INFECTIOUS_PARASITIC_DISEA FINNGEN NA 2022-01-24 Special screening examination for infectious and parasitic diseases infectious disease Infectious Disease
rs960596 3618 0.00394 -0.17347 0.840742373054743 256565 FINNGEN_R6_F5_STIMUL FINNGEN NA 2022-01-24 "Mental and behavioural disorders due to use of other stimulants, including caffeine" nervous system disease Nervous System Disease
rs960596 3618 0.000602 -0.06147 0.940381156750964 216069 FINNGEN_R6_G6_EPLEPSY FINNGEN NA 2022-01-24 Epilepsy nervous system disease Nervous System Disease
rs960596 3618 0.000284 0.09109 1.09536758390491 85482 FINNGEN_R6_N14_ENDOMETRIOSIS_OVARY FINNGEN NA 2022-01-24 Endometriosis of ovary reproductive system or breast disease Reproductive System Or Breast Disease
rs960596 3618 0.000245 0.08033 1.08364461139876 147061 FINNGEN_R6_N14_ENDOMETRIOSIS_ASRM_STAGE3_4 FINNGEN NA 2022-01-24 "Endomtriosis ASRM stages 3,4" reproductive system or breast disease Reproductive System Or Breast Disease
rs960596 3618 0.00384 -0.0634 0.938567971405121 256228 FINNGEN_R6_ST19_FRACT_FEMUR FINNGEN NA 2022-01-24 Fracture of femur musculoskeletal or connective tissue disease Musculoskeletal Or Connective Tissue Disease
rs960596 3618 0.00268 0.06242 1.06440930276744 87793 FINNGEN_R6_N14_OTHNONINFUTER FINNGEN NA 2022-01-24 "Other noninflammatory disorders of uterus, except cervix" reproductive system or breast disease Reproductive System Or Breast Disease
rs960596 3618 0.00171 0.05393 1.05541072081881 260405 FINNGEN_R6_COPD_HOSPITAL FINNGEN NA 2022-01-24 "COPD, hospital admissions" respiratory or thoracic disease Respiratory Or Thoracic Disease
rs960596 3618 0.004422 -0.1867 0.82969260683502 2829 GCST90000014 GCST PMID:33987465 2021-01-28 Parkinson's disease motor subtype (tremor dominant vs postural instability/gait difficulty) nervous system disease Nervous System Disease
rs960596 3618 0.002495 -0.0461 0.954946462769546 105248 GCST010723 GCST PMID:32843070 2020-08-26 Early age-related macular degeneration disease of visual system Disease Of Visual System
rs960596 3618 0.00255 0.05156 1.05291235913848 249745 FINNGEN_R6_H7_EYELIDDIS FINNGEN NA 2022-01-24 Other disorders of eyelid disease of visual system Disease Of Visual System
rs960596 3618 0.00429 0.06649 1.06875027651897 239229 FINNGEN_R6_STILL_ADULT FINNGEN NA 2022-01-24 Adult-onset Still disease musculoskeletal or connective tissue disease Musculoskeletal Or Connective Tissue Disease
rs960596 3618 0.00154 0.10906 1.1152292620898 255257 FINNGEN_R6_M13_POLYMYALGIA FINNGEN NA 2022-01-24 Polymyalgia rheumatica musculoskeletal or connective tissue disease Musculoskeletal Or Connective Tissue Disease
rs960596 3618 0.000978 0.14542 1.1565252088645 216355 FINNGEN_R6_E4_DM1REN FINNGEN NA 2022-01-24 Type 1 diabetes with renal complications urinary system disease Urinary System Disease
rs960596 3618 0.0035 -0.00201961 0.99798242804003 484598 GCST90038616 GCST PMID:33959723 2021-04-08 Asthma respiratory or thoracic disease Respiratory Or Thoracic Disease
rs960596 3618 0.00166839930399693 -0.0920900699275612 0.912023 49164 GCST009981 GCST PMID:31969693 2020-01-23 Major depressive disorder in trauma-unexposed individuals nervous system disease Nervous System Disease
rs738408 3618 0.00198 -0.03254 0.96798372970772 222629 FINNGEN_R6_COPD_ASTHMA_PNEUMONIA_SEPSIS FINNGEN NA 2022-01-24 COPD/asthma related pneumonia or pneumonia derived septichaemia infectious disease Infectious Disease
rs738408 3618 1.93e-05 -0.05627 0.945283874785506 254733 FINNGEN_R6_K11_CHOLELITH FINNGEN NA 2022-01-24 Cholelithiasis gastrointestinal disease Gastrointestinal Disease
rs738408 3618 0.00168 -0.02891 0.971503895882762 260405 FINNGEN_R6_RHEUMA_ENDPOINTS FINNGEN NA 2022-01-24 Finngen Rheumatological endpoints musculoskeletal or connective tissue disease Musculoskeletal Or Connective Tissue Disease
rs738408 3618 0.00392 -0.05328 0.94811450325183 232893 FINNGEN_R6_J10_PNEUMOBACTEROTH FINNGEN NA 2022-01-24 "Bacterial pneumonia, not elsewhere classified" infectious disease Infectious Disease
rs738408 3618 1.75e-22 0.41708 1.51752390999194 260405 FINNGEN_R6_ALCOLIVER FINNGEN NA 2022-01-24 Alcoholic liver disease gastrointestinal disease Gastrointestinal Disease
rs738408 3618 0.00433 0.20259 1.22457029148879 242876 FINNGEN_R6_DM_BCKGRND_RETINA_NONPROLIF FINNGEN NA 2022-01-24 Severe non-proliferative background diabetic retinopathy disease of visual system Disease Of Visual System
rs738408 3618 0.00145 -0.42964 0.650743320155465 258857 FINNGEN_R6_AB1_OTHER_BACT_INOTHER FINNGEN NA 2022-01-24 Other bacterial agents as the cause of diseases classified to other chapters infectious disease Infectious Disease
rs738408 3618 8e-10 -0.00176975 0.998231815084126 484598 GCST90038687 GCST PMID:33959723 2021-04-08 Gout musculoskeletal or connective tissue disease Musculoskeletal Or Connective Tissue Disease
rs738408 3618 0.0006307 -0.0231 0.977164762411049 296525 GCST005194 GCST PMID:29212778 2017-12-06 Coronary artery disease cardiovascular disease Cardiovascular Disease
rs738408 3618 0.00474 -0.03276 0.967770796710673 203871 FINNGEN_R6_FG_HYPERTENSION FINNGEN NA 2022-01-24 Hypertensive diseases (excluding secondary) cardiovascular disease Cardiovascular Disease
rs738408 3618 0.00427 -0.06232 0.939582172384187 199229 FINNGEN_R6_DM_PERIPHATHERO FINNGEN NA 2022-01-24 Peripheral atherosclerosis cardiovascular disease Cardiovascular Disease
rs738408 3618 1.85e-06 -0.05616 0.945387861730909 260405 FINNGEN_R6_K11_GALLBILPANC FINNGEN NA 2022-01-24 "Disorders of gallbladder, biliary tract and pancreas" pancreas disease Pancreas Disease
rs738408 3618 2.49e-32 0.26457 1.30287062094371 260405 FINNGEN_R6_K11_LIVER FINNGEN NA 2022-01-24 Diseases of liver gastrointestinal disease Gastrointestinal Disease
rs738408 3618 0.00337 0.07058 1.0731304164301 257944 FINNGEN_R6_L12_PSORIASIS FINNGEN NA 2022-01-24 Psoriasis integumentary system disease Integumentary System Disease
rs738408 3618 0.00163 -0.07814 0.924834940588052 259901 FINNGEN_R6_I9_PULMEMB FINNGEN NA 2022-01-24 Pulmonary embolism cardiovascular disease Cardiovascular Disease
rs738408 3618 1.54e-20 0.30593 1.35788725111341 256865 FINNGEN_R6_K11_DISLIVOTH FINNGEN NA 2022-01-24 Other diseases of liver gastrointestinal disease Gastrointestinal Disease
rs738408 3618 0.00116 -0.11047 0.89541319218232 258569 FINNGEN_R6_GOUT_NOS FINNGEN NA 2022-01-24 "Gout, unspecified" musculoskeletal or connective tissue disease Musculoskeletal Or Connective Tissue Disease
rs738408 3618 0.0035 -0.000920626 0.999079797646099 484598 GCST90038629 GCST PMID:33959723 2021-04-08 Cholelithiasis or gall stones gastrointestinal disease Gastrointestinal Disease
rs738408 3618 0.0026 -0.0254368 0.97488398968697 547261 GCST005195 GCST PMID:29212778 2017-12-06 Coronary artery disease cardiovascular disease Cardiovascular Disease
rs738408 3618 0.00343 -0.0358 0.964833240835912 796661 GCST90027161 GCST PMID:34454985 2021-08-26 Atopic dermatitis integumentary system disease Integumentary System Disease
rs738408 3618 0.00146 -0.03322 0.967325724518639 260405 FINNGEN_R6_J10_PNEUMOPROBBAC FINNGEN NA 2022-01-24 Pneumonia (excl. viral and due to other infectious organisms not elsewhere classified) infectious disease Infectious Disease
rs738408 3618 0.00172 -0.07777 0.925177192828829 260405 FINNGEN_R6_FG_PULMHEART FINNGEN NA 2022-01-24 Pulmonary heart disease cardiovascular disease Cardiovascular Disease
rs738408 3618 2.84e-07 -0.13756 0.871482059504889 245732 FINNGEN_R6_GOUT FINNGEN NA 2022-01-24 "Gout, FINNGEN" musculoskeletal or connective tissue disease Musculoskeletal Or Connective Tissue Disease
rs738408 3618 5.7e-23 0.42331 1.52700759495576 255726 FINNGEN_R6_K11_ALCOLIV FINNGEN NA 2022-01-24 Alcoholic liver disease gastrointestinal disease Gastrointestinal Disease
rs738408 3618 0.000358 -0.18314 0.832651576356035 257025 FINNGEN_R6_GOUT_IDIO FINNGEN NA 2022-01-24 Idiopathic gout musculoskeletal or connective tissue disease Musculoskeletal Or Connective Tissue Disease
rs738408 3618 0.00142 -0.29523 0.744360364892143 110772 FINNGEN_R6_E4_TESTIDYS FINNGEN NA 2022-01-24 Testicular dysfunction reproductive system or breast disease Reproductive System Or Breast Disease
rs738408 3618 0.004 -0.000946459 0.999053988751049 484598 GCST90038628 GCST PMID:33959723 2021-04-08 Gallbladder disease gastrointestinal disease Gastrointestinal Disease
rs738408 3618 0.000351 -0.06182 0.940052080937728 260405 FINNGEN_R6_I9_VTE FINNGEN NA 2022-01-24 Venous thromboembolism cardiovascular disease Cardiovascular Disease
rs738408 3618 0.0016 -0.04401 0.95694438798132 192589 FINNGEN_R6_M13_POLYARTHROPATHIES FINNGEN NA 2022-01-24 Polyarthropathies musculoskeletal or connective tissue disease Musculoskeletal Or Connective Tissue Disease
rs738408 3618 0.00437 0.10579 1.11158841842642 243506 FINNGEN_R6_H7_CHALAZION FINNGEN NA 2022-01-24 Chalazion infectious disease Infectious Disease
rs738408 3618 6.35e-27 0.57598 1.77887296848733 260405 FINNGEN_R6_NAFLD FINNGEN NA 2022-01-24 Nonalcoholic fatty liver disease gastrointestinal disease Gastrointestinal Disease
rs738408 3618 0.00483 0.36628 1.44235904665238 251157 FINNGEN_R6_E4_DIABINSIPIDUS FINNGEN NA 2022-01-24 Diabetes insipidus urinary system disease Urinary System Disease
rs738408 3618 0.0041 -0.00111824 0.998882384997361 484598 GCST90038607 GCST PMID:33959723 2021-04-08 Venous thromboembolism cardiovascular disease Cardiovascular Disease
rs738408 3618 6.276e-06 0.0425 1.04341605637368 659316 GCST006867 GCST PMID:30054458 2018-07-27 Type 2 diabetes pancreas disease Pancreas Disease
rs738408 3618 0.00202 -0.03109 0.969388324200707 260405 FINNGEN_R6_I9_HYPERTENSION FINNGEN NA 2022-01-24 Hypertensive diseases cardiovascular disease Cardiovascular Disease
rs738408 3618 0.00177 -0.03239 0.968128938157538 260405 FINNGEN_R6_J10_PNEUMONIA FINNGEN NA 2022-01-24 All pneumoniae infectious disease Infectious Disease
rs738408 3618 0.00198 -0.03254 0.96798372970772 222629 FINNGEN_R6_PULM_PNEUMONIA_SEPSIS FINNGEN NA 2022-01-24 COPD/asthma/ILD related pneumonia or pneumonia derived septichaemia infectious disease Infectious Disease
rs738408 3618 0.00223 -0.03902 0.961731474324533 257917 FINNGEN_R6_SLEEP FINNGEN NA 2022-01-24 Sleep disorders (combined) nervous system disease Nervous System Disease
rs738408 3618 0.000981 -0.07793 0.925029176319613 260405 FINNGEN_R6_I9_PULMHEART FINNGEN NA 2022-01-24 "Pulmonary heart disease, diseases of pulmonary circulation" cardiovascular disease Cardiovascular Disease
rs738408 3618 6.47e-20 0.67875 1.9714119265148 226329 FINNGEN_R6_I9_VARICVEOES FINNGEN NA 2022-01-24 Oesophageal varices cardiovascular disease Cardiovascular Disease
rs738408 3618 0.00103 0.3362 1.39961892060454 241433 FINNGEN_R6_H7_HEREDRETINADYST FINNGEN NA 2022-01-24 Hereditary retinal dystrophy disease of visual system Disease Of Visual System
rs738408 3618 0.0025 -0.000893317 0.999107081888844 484598 GCST90038611 GCST PMID:33959723 2021-04-08 Arrhythmia cardiovascular disease Cardiovascular Disease
rs738408 3618 0.004833 -0.0846 0.918879762805999 410484 GCST006907 GCST PMID:29531354 2018-03-12 Ischemic stroke (large artery atherosclerosis) cardiovascular disease Cardiovascular Disease
rs738408 3618 0.0023 -0.03041 0.970047732434554 260405 FINNGEN_R6_J10_INFLUPNEU FINNGEN NA 2022-01-24 Influenza and pneumonia infectious disease Infectious Disease
rs738408 3618 0.00192 -0.03128 0.96920415791546 260360 FINNGEN_R6_I9_HYPTENS FINNGEN NA 2022-01-24 Hypertension cardiovascular disease Cardiovascular Disease
rs738408 3618 1.96e-07 -0.14218 0.867465098714368 177916 FINNGEN_R6_M13_GOUT FINNGEN NA 2022-01-24 Gout musculoskeletal or connective tissue disease Musculoskeletal Or Connective Tissue Disease
rs738408 3618 0.000127 -0.19111 0.826041718564416 260405 FINNGEN_R6_ALCOPANCCHRON FINNGEN NA 2022-01-24 Alcohol-induced chronic pancreatitis pancreas disease Pancreas Disease
rs738408 3618 0.00359 -0.1634 0.849251419897458 251919 FINNGEN_R6_L12_NAIL_INGROW FINNGEN NA 2022-01-24 Ingrowing nail integumentary system disease Integumentary System Disease
rs738408 3618 0.00248 -0.28234 0.754017275072426 246942 FINNGEN_R6_L12_VASCULITISNAS FINNGEN NA 2022-01-24 Other and unspecified vasculitis limited to skin cardiovascular disease Cardiovascular Disease
rs738408 3618 0.00258 -0.2925 0.746395245035882 110740 FINNGEN_R6_E4_TESTICHYPO FINNGEN NA 2022-01-24 Testicular hypofunction reproductive system or breast disease Reproductive System Or Breast Disease
rs738408 3618 5.6e-06 0.00239469 1.00239755956021 484598 GCST90038633 GCST PMID:33959723 2021-04-08 Diabetes pancreas disease Pancreas Disease
rs738408 3618 0.00422 -0.03162 0.968874684515421 252529 FINNGEN_R6_J10_PNEUMONAS FINNGEN NA 2022-01-24 "Pneumonia, organism unsepcified" infectious disease Infectious Disease
rs738408 3618 0.00255 0.10061 1.10584527799454 252473 FINNGEN_R6_K11_UC_NOCD FINNGEN NA 2022-01-24 "Ulcerative colitis (strict definition, all Crohn cases excluded)" gastrointestinal disease Gastrointestinal Disease
rs738408 3618 0.000462 -0.12796 0.879888573983702 233894 FINNGEN_R6_K11_CHRONPANC FINNGEN NA 2022-01-24 Chronic pancreatitis pancreas disease Pancreas Disease
rs738408 3618 0.0041 0.2039 1.22617552977215 241758 FINNGEN_R6_H7_RETINOPATHYDIAB_BKG_SEVERE FINNGEN NA 2022-01-24 Severe diabetic background retinopathy disease of visual system Disease Of Visual System
rs738408 3618 0.0019 0.2672 1.30630168054247 247000 FINNGEN_R6_L12_LUPUS FINNGEN NA 2022-01-24 Lupus erythematosus musculoskeletal or connective tissue disease Musculoskeletal Or Connective Tissue Disease
rs738408 3618 3.92e-05 -0.05324 0.948152428590462 255750 FINNGEN_R6_CHOLELITH_BROAD FINNGEN NA 2022-01-24 "Cholelithiasis, broad definition with cholecystitis" gastrointestinal disease Gastrointestinal Disease
rs738408 3618 1.2e-06 -0.17522 0.839272360538008 259415 FINNGEN_R6_GOUT_STRICT FINNGEN NA 2022-01-24 "Gout, strict definition" musculoskeletal or connective tissue disease Musculoskeletal Or Connective Tissue Disease
rs738408 3618 0.00046 0.00265018 1.00265369483131 484598 GCST90038599 GCST PMID:33959723 2021-04-08 Diabetes or endocrine disease pancreas disease Pancreas Disease
```
