## Supplementary Tables 1-13 for "Pleiotropic and sex-specific genetic architecture of circulating metabolic markers": supTable9_geneLists.txt

```
LPL Overlap
ABCA1 Overlap
BUD13 Overlap
ZPR1 Overlap
APOA5 Overlap
APOC3 Overlap
APOA1 Overlap
SIK3 Overlap
HNF1A Overlap
C12orf43 Overlap
SERPINA1 Overlap
LIPC Overlap
CETP Overlap
DHODH Overlap
HP Overlap
HPR Overlap
DHX38 Overlap
PMFBP1 Overlap
ACADVL Overlap
TOMM40 Overlap
APOE Overlap
EIF2B4 Overlap
SNX17 Overlap
IFT172 Overlap
GCKR Overlap
ACSS1 Overlap
ENTPD6 Overlap
ATRAID Overlap
CAD Overlap
SLC30A3 Overlap
TRIM54 Overlap
CPS1 Overlap
PPM1K Overlap
SLC7A2 Overlap
SLC38A4 Overlap
SLC39A5 Overlap
ANKRD52 Overlap
COQ10A Overlap
CS Overlap
PAN2 Overlap
IL23A Overlap
STAT2 Overlap
TIMELESS Overlap
MIP Overlap
GLS2 Overlap
LRP1 Overlap
WWP2 Overlap
PDPR Overlap
CLTCL1 Overlap
HGFAC Overlap
MYBPC3 Overlap
SH2B3 Overlap
MAP1A Overlap
TNFRSF13B Overlap
DHX58 Overlap
FCGRT Overlap
RCN3 Overlap
NOSIP Overlap
PRR12 Overlap
ADAMTSL4 Overlap
CTSS Overlap
ANXA9 Overlap
APOB Overlap
HLA-C Overlap
HLA-B Overlap
NFKBIL1 Overlap
LTA Overlap
PRRC2A Overlap
GPANK1 Overlap
TNXB Overlap
HLA-DRA Overlap
HLA-DQB1 Overlap
OR13C8 Overlap
MYRF Overlap
RAB3IL1 Overlap
DGAT2 Overlap
APOA4 Overlap
PAFAH1B2 Overlap
SIDT2 Overlap
TAGLN Overlap
PCSK7 Overlap
BACE1 Overlap
SCARB1 Overlap
ZBTB42 Overlap
MT1E Overlap
NUP93 Overlap
SLC12A3 Overlap
HERPUD1 Overlap
NLRC5 Overlap
NRN1L Overlap
LCAT Overlap
STARD3 Overlap
LIPG Overlap
ACAA2 Overlap
MYO5B Overlap
ANGPTL4 Overlap
DOCK6 Overlap
ANGPTL8 Overlap
CLPTM1 Overlap
CELSR2 Overlap
PSRC1 Overlap
MYBPHL Overlap
SORT1 Overlap
SYPL2 Overlap
AMIGO1 Overlap
ABCG5 Overlap
ABCG8 Overlap
HMGCR Overlap
MICA Overlap
CYP21A2 Overlap
HLA-DRB1 Overlap
IGF2R Overlap
SLC22A1 Overlap
PLG Overlap
ABO Overlap
CHST4 Overlap
PHLPP2 Overlap
ZNF821 Overlap
IST1 Overlap
PKD1L3 Overlap
KRI1 Overlap
AP1M2 Overlap
YIPF2 Overlap
SMARCA4 Overlap
LDLR Overlap
TM6SF2 Overlap
ZNF112 Overlap
CEACAM20 Overlap
PVR Overlap
CBLC Overlap
BCAM Overlap
PPP1R37 Overlap
NKPD1 Overlap
VASP Overlap
HLA-A Overlap
TIRAP Overlap
NISCH Overlap
CCHCR1 Overlap
MLXIPL Overlap
STX1A Overlap
TNKS1BP1 Overlap
BEST1 Overlap
MPHOSPH9 Overlap
RAI1 Overlap
WFDC8 Overlap
ACOT8 Overlap
ZSWIM1 Overlap
NEURL2 Overlap
PLTP Overlap
ZNF335 Overlap
MMP9 Overlap
NCOA5 Overlap
CDH22 Overlap
NOTCH4 Overlap
LPA Overlap
GLYCTK Overlap
NCR3 Overlap
C2 Overlap
DXO Overlap
C4A Overlap
SLC22A2 Overlap
SLC22A3 Overlap
AGPAT4 Overlap
POM121 Overlap
DAGLA Overlap
PLCB3 Overlap
APOH Overlap
ANGPTL3 Overlap
MTTP Overlap
DR1 Overlap
SLC39A8 Overlap
TCF19 Overlap
POU5F1 Overlap
NR0B2 Overlap
SLC4A1 Overlap
MCL1 Overlap
MICB Overlap
ZNF76 Overlap
FTH1 Overlap
HYPK Overlap
COPZ2 Overlap
CDKN2C Overlap
PNPO Overlap
SLC22A5 Overlap
ARHGAP30 Overlap
GPCPD1 Overlap
ABHD16A Overlap
FGB Overlap
STAB1 Overlap
MT1A Overlap
SLCO1B3 Overlap
MOK Overlap
SLC13A5 Overlap
PCK1 Overlap
TBX2 Overlap
VPS37C Overlap
DDB1 Overlap
TKFC Overlap
SYT7 Overlap
SCGB1D1 Overlap
CPT1A Overlap
RRN3 Overlap
MYH11 Overlap
AGBL5 Overlap
ZFP57 Overlap
SEBOX Overlap
G6PC2 Overlap
BAZ2A Overlap
SLC39A2 Overlap
ACADM Overlap
UNC80 Overlap
KANSL1L Overlap
MYL1 Overlap
ALDH1L1 Overlap
PHKG1 Overlap
ATMIN Overlap
C16orf46 Overlap
HYDIN Overlap
CMTR2 Overlap
CALB2 Overlap
ZNF19 Overlap
TAT Overlap
ZFHX3 Overlap
CP Overlap
CCDC38 Overlap
BCAT2 Overlap
HSD17B14 Overlap
TMED6 Overlap
PAH Overlap
CHUK Overlap
TRIM5 Overlap
LMF1 Overlap
PKLR Overlap
PDK1 Overlap
TMEM106C Overlap
PFKM Overlap
ASB8 Overlap
NEURL4 Overlap
SLC22A7 Overlap
REV3L Overlap
NANP univariate MAGMA
HCK univariate MAGMA
EIF6 univariate MAGMA
FAM83C univariate MAGMA
GHR univariate MAGMA
SLC4A2 univariate MAGMA
PPDPFL univariate MAGMA
VPS28 univariate MAGMA
MFSD3 univariate MAGMA
LDHC univariate MAGMA
APIP univariate MAGMA
PDHX univariate MAGMA
SLC38A1 univariate MAGMA
SLC38A2 univariate MAGMA
KDM2B univariate MAGMA
CDC45 univariate MAGMA
FCRLA univariate MAGMA
FCRLB univariate MAGMA
IFI27L1 univariate MAGMA
PPP4R4 univariate MAGMA
SERPINA11 univariate MAGMA
SERPINA9 univariate MAGMA
SRP14 univariate MAGMA
COMMD4P1 univariate MAGMA
TBC1D2B univariate MAGMA
TLCD2 univariate MAGMA
SPEM2 univariate MAGMA
RAB37 univariate MAGMA
RRAS univariate MAGMA
HOXB6 univariate MAGMA
CPNE4 univariate MAGMA
PHGR1 univariate MAGMA
S1PR5 univariate MAGMA
MXD4 univariate MAGMA
SPTBN5 univariate MAGMA
ADCY4 univariate MAGMA
TGM2 univariate MAGMA
EPB41L1 univariate MAGMA
SNX10 univariate MAGMA
TOPORS univariate MAGMA
DSCAML1 univariate MAGMA
AQP10 univariate MAGMA
PKN3 univariate MAGMA
PUM2 univariate MAGMA
IL24 univariate MAGMA
FCMR univariate MAGMA
PIGR univariate MAGMA
RNF144A univariate MAGMA
HMGCS1 univariate MAGMA
CCL28 univariate MAGMA
RNF144B univariate MAGMA
NINJ1 univariate MAGMA
SAMD4A univariate MAGMA
WDR72 univariate MAGMA
APPBP2 univariate MAGMA
IMPA2 univariate MAGMA
HIRA univariate MAGMA
MRPL40 univariate MAGMA
CLDN5 univariate MAGMA
GIPC2 univariate MAGMA
PPM1J univariate MAGMA
TAFA3 univariate MAGMA
DDX1 univariate MAGMA
C2orf73 univariate MAGMA
TFCP2L1 univariate MAGMA
LRP2 univariate MAGMA
HOXD11 univariate MAGMA
SPEG univariate MAGMA
SPEGNB univariate MAGMA
GMPPA univariate MAGMA
ACVR2B univariate MAGMA
EXOG univariate MAGMA
SLC15A2 univariate MAGMA
ILDR1 univariate MAGMA
TFDP2 univariate MAGMA
GK5 univariate MAGMA
SENP2 univariate MAGMA
DAB2 univariate MAGMA
LMAN2 univariate MAGMA
UNCX univariate MAGMA
STC1 univariate MAGMA
PIP5K1B univariate MAGMA
AK1 univariate MAGMA
INS-IGF2 univariate MAGMA
SLC6A13 univariate MAGMA
TSPAN9 univariate MAGMA
EXD1 univariate MAGMA
CHP1 univariate MAGMA
SLC28A2 univariate MAGMA
SQOR univariate MAGMA
COMMD4 univariate MAGMA
SIN3A univariate MAGMA
PTPN9 univariate MAGMA
SNUPN univariate MAGMA
IMP3 univariate MAGMA
UBE2Q2 univariate MAGMA
FBXO22 univariate MAGMA
NRG4 univariate MAGMA
TBX6 univariate MAGMA
MFAP4 univariate MAGMA
LOC101927855 univariate MAGMA
LINC02875 univariate MAGMA
NUDT19 univariate MAGMA
SLC7A9 univariate MAGMA
CEP89 univariate MAGMA
MRTFA univariate MAGMA
CSF1 univariate MAGMA
CACNB2 univariate MAGMA
ENTPD8 univariate MAGMA
TMEM255B univariate MAGMA
C1orf167 univariate MAGMA
DCLK2 univariate MAGMA
RPL22L1 univariate MAGMA
SSR1 univariate MAGMA
KCNQ1 univariate MAGMA
PDX1 univariate MAGMA
CCDC181 univariate MAGMA
MFSD6 univariate MAGMA
NEMP2 univariate MAGMA
STAT4 univariate MAGMA
HSPD1 univariate MAGMA
DCAF16 univariate MAGMA
NCAPG univariate MAGMA
JADE2 univariate MAGMA
PGAM1 univariate MAGMA
EXOSC1 univariate MAGMA
ZDHHC16 univariate MAGMA
MMS19 univariate MAGMA
UBTD1 univariate MAGMA
ANKRD2 univariate MAGMA
MORN4 univariate MAGMA
PI4K2A univariate MAGMA
P4HA3 univariate MAGMA
OR10P1 univariate MAGMA
TMT1B univariate MAGMA
BLOC1S1 univariate MAGMA
RDH5 univariate MAGMA
CD63 univariate MAGMA
DNAJC14 univariate MAGMA
MMP19 univariate MAGMA
PYM1 univariate MAGMA
DGKA univariate MAGMA
CDK2 univariate MAGMA
PA2G4 univariate MAGMA
MYL6B univariate MAGMA
STAT6 univariate MAGMA
CDK4 univariate MAGMA
SLC16A7 univariate MAGMA
WSB1 univariate MAGMA
ASXL3 univariate MAGMA
RABGGTB univariate MAGMA
ASB17 univariate MAGMA
S100A10 univariate MAGMA
CRYGB univariate MAGMA
PTH2R univariate MAGMA
RPE univariate MAGMA
ERBB4 univariate MAGMA
SNX4 univariate MAGMA
OSBPL11 univariate MAGMA
ALG1L1P univariate MAGMA
ROPN1B univariate MAGMA
SLC41A3 univariate MAGMA
DMGDH univariate MAGMA
SEPTIN14 univariate MAGMA
LOC731631 univariate MAGMA
MLANA univariate MAGMA
KIAA2026 univariate MAGMA
RANBP6 univariate MAGMA
IL33 univariate MAGMA
TPD52L3 univariate MAGMA
UHRF2 univariate MAGMA
VWA8 univariate MAGMA
CMC2 univariate MAGMA
SRPRB univariate MAGMA
LY6G6D univariate MAGMA
ORM2 univariate MAGMA
WHRN univariate MAGMA
CORO1A univariate MAGMA
AMDHD1 univariate MAGMA
HAL univariate MAGMA
LTA4H univariate MAGMA
VPS39 univariate MAGMA
TMEM87A univariate MAGMA
MFSD14A univariate MAGMA
LRRC39 univariate MAGMA
DBT univariate MAGMA
GYPB univariate MAGMA
TERT univariate MAGMA
SLC35A3 univariate MAGMA
TRMT13 univariate MAGMA
FIZ1 univariate MAGMA
FABP1 univariate MAGMA
LYZ univariate MAGMA
SMTNL1 univariate MAGMA
DDX18 univariate MAGMA
LIN7C univariate MAGMA
XPO1 univariate MAGMA
RAPGEF4 univariate MAGMA
ARHGEF3 univariate MAGMA
PITRM1 univariate MAGMA
FLI1 univariate MAGMA
VDR univariate MAGMA
C12orf54 univariate MAGMA
OR8S1 univariate MAGMA
ITFG1 univariate MAGMA
PHKB univariate MAGMA
ARK2N univariate MAGMA
AIRE univariate MAGMA
CFAP410 univariate MAGMA
H2BC18 univariate MAGMA
TMEM212 univariate MAGMA
FETUB univariate MAGMA
HRG univariate MAGMA
ABCC10 univariate MAGMA
CDK19 univariate MAGMA
AMD1 univariate MAGMA
FYN univariate MAGMA
CCN6 univariate MAGMA
TUBE1 univariate MAGMA
FAM229B univariate MAGMA
LAMA4 univariate MAGMA
DYNC1H1 univariate MAGMA
TMEM52 univariate MAGMA
HERC6 univariate MAGMA
PPP1R15A univariate MAGMA
SKI MOSTest MAGMA
MORN1 MOSTest MAGMA
ARHGEF19 MOSTest MAGMA
CPLANE2 MOSTest MAGMA
CDA MOSTest MAGMA
LACTBL1 MOSTest MAGMA
TEX46 MOSTest MAGMA
KDM1A MOSTest MAGMA
LUZP1 MOSTest MAGMA
TCEA3 MOSTest MAGMA
RSRP1 MOSTest MAGMA
RHD MOSTest MAGMA
DHDDS MOSTest MAGMA
RPS6KA1 MOSTest MAGMA
TRNP1 MOSTest MAGMA
GMEB1 MOSTest MAGMA
TIE1 MOSTest MAGMA
MPL MOSTest MAGMA
CDC20 MOSTest MAGMA
ELOVL1 MOSTest MAGMA
PTPRF MOSTest MAGMA
KDM4A MOSTest MAGMA
MUTYH MOSTest MAGMA
TOE1 MOSTest MAGMA
AKR1A1 MOSTest MAGMA
SSBP3 MOSTest MAGMA
NFIA MOSTest MAGMA
LEPROT MOSTest MAGMA
LEPR MOSTest MAGMA
C1orf146 MOSTest MAGMA
GLMN MOSTest MAGMA
RPAP2 MOSTest MAGMA
GFI1 MOSTest MAGMA
EVI5 MOSTest MAGMA
RPL5 MOSTest MAGMA
DIPK1A MOSTest MAGMA
GPR61 MOSTest MAGMA
GNAT2 MOSTest MAGMA
GSTM1 MOSTest MAGMA
GSTM3 MOSTest MAGMA
DENND2D MOSTest MAGMA
VPS45 MOSTest MAGMA
PLEKHO1 MOSTest MAGMA
APH1A MOSTest MAGMA
C1orf54 MOSTest MAGMA
CIART MOSTest MAGMA
CDC42SE1 MOSTest MAGMA
ZNF687 MOSTest MAGMA
LINGO4 MOSTest MAGMA
RORC MOSTest MAGMA
TPM3 MOSTest MAGMA
UBE2Q1 MOSTest MAGMA
PBXIP1 MOSTest MAGMA
SHC1 MOSTest MAGMA
CKS1B MOSTest MAGMA
FLAD1 MOSTest MAGMA
ZBTB7B MOSTest MAGMA
DCST2 MOSTest MAGMA
DCST1 MOSTest MAGMA
EFNA3 MOSTest MAGMA
EFNA1 MOSTest MAGMA
SLC50A1 MOSTest MAGMA
KRTCAP2 MOSTest MAGMA
TRIM46 MOSTest MAGMA
MEX3A MOSTest MAGMA
SEMA4A MOSTest MAGMA
PMF1 MOSTest MAGMA
PMF1-BGLAP MOSTest MAGMA
TMEM79 MOSTest MAGMA
SH2D2A MOSTest MAGMA
ITLN1 MOSTest MAGMA
USF1 MOSTest MAGMA
PFDN2 MOSTest MAGMA
FCGR2A MOSTest MAGMA
FCGR3A MOSTest MAGMA
FMO3 MOSTest MAGMA
CLEC20A MOSTest MAGMA
CFH MOSTest MAGMA
CFHR2 MOSTest MAGMA
LGR6 MOSTest MAGMA
SLC45A3 MOSTest MAGMA
NUCKS1 MOSTest MAGMA
PPP2R5A MOSTest MAGMA
MIA3 MOSTest MAGMA
SH3YL1 MOSTest MAGMA
ACP1 MOSTest MAGMA
ALKAL2 MOSTest MAGMA
LAPTM4A MOSTest MAGMA
GDF7 MOSTest MAGMA
ADGRF3 MOSTest MAGMA
SELENOI MOSTest MAGMA
DRC1 MOSTest MAGMA
OTOF MOSTest MAGMA
SLC35F6 MOSTest MAGMA
DPYSL5 MOSTest MAGMA
KHK MOSTest MAGMA
ABHD1 MOSTest MAGMA
PRR30 MOSTest MAGMA
FOSL2 MOSTest MAGMA
FOXN2 MOSTest MAGMA
AHSA2P MOSTest MAGMA
SERTAD2 MOSTest MAGMA
C2orf42 MOSTest MAGMA
RPL31 MOSTest MAGMA
CCNT2 MOSTest MAGMA
MAP3K19 MOSTest MAGMA
CXCR4 MOSTest MAGMA
RBMS1 MOSTest MAGMA
DHRS9 MOSTest MAGMA
SP3 MOSTest MAGMA
FLACC1 MOSTest MAGMA
TRAK2 MOSTest MAGMA
STRADB MOSTest MAGMA
ICA1L MOSTest MAGMA
WDR12 MOSTest MAGMA
CARF MOSTest MAGMA
NBEAL1 MOSTest MAGMA
CYP20A1 MOSTest MAGMA
BCS1L MOSTest MAGMA
RNF25 MOSTest MAGMA
PTMA MOSTest MAGMA
COPS7B MOSTest MAGMA
UGT1A8 MOSTest MAGMA
UGT1A10 MOSTest MAGMA
UGT1A9 MOSTest MAGMA
UGT1A7 MOSTest MAGMA
UGT1A6 MOSTest MAGMA
UGT1A5 MOSTest MAGMA
UGT1A4 MOSTest MAGMA
UGT1A3 MOSTest MAGMA
HDLBP-AS1 MOSTest MAGMA
STK25 MOSTest MAGMA
MKRN2OS MOSTest MAGMA
MKRN2 MOSTest MAGMA
TMEM40 MOSTest MAGMA
ANKRD28 MOSTest MAGMA
THRB MOSTest MAGMA
CCDC12 MOSTest MAGMA
NBEAL2 MOSTest MAGMA
SETD2 MOSTest MAGMA
KIF9 MOSTest MAGMA
KLHL18 MOSTest MAGMA
PTPN23 MOSTest MAGMA
SCAP MOSTest MAGMA
ELP6 MOSTest MAGMA
SMARCC1 MOSTest MAGMA
DHX30 MOSTest MAGMA
MAP4 MOSTest MAGMA
COL7A1 MOSTest MAGMA
IP6K2 MOSTest MAGMA
PRKAR2A MOSTest MAGMA
SLC25A20 MOSTest MAGMA
ARIH2 MOSTest MAGMA
P4HTM MOSTest MAGMA
WDR6 MOSTest MAGMA
DALRD3 MOSTest MAGMA
QRICH1 MOSTest MAGMA
QARS1 MOSTest MAGMA
USP19 MOSTest MAGMA
LAMB2 MOSTest MAGMA
C3orf84 MOSTest MAGMA
IHO1 MOSTest MAGMA
USP4 MOSTest MAGMA
BSN MOSTest MAGMA
APEH MOSTest MAGMA
AMIGO3 MOSTest MAGMA
GNAT1 MOSTest MAGMA
SLC38A3 MOSTest MAGMA
SEMA3B MOSTest MAGMA
IFRD2 MOSTest MAGMA
HYAL1 MOSTest MAGMA
CYB561D2 MOSTest MAGMA
TMEM115 MOSTest MAGMA
C3orf18 MOSTest MAGMA
HEMK1 MOSTest MAGMA
PHF7 MOSTest MAGMA
TNNC1 MOSTest MAGMA
NT5DC2 MOSTest MAGMA
PBRM1 MOSTest MAGMA
GNL3 MOSTest MAGMA
GLT8D1 MOSTest MAGMA
SPCS1 MOSTest MAGMA
NEK4 MOSTest MAGMA
ITIH1 MOSTest MAGMA
ITIH3 MOSTest MAGMA
MUSTN1 MOSTest MAGMA
RFT1 MOSTest MAGMA
PDE12 MOSTest MAGMA
ARF4 MOSTest MAGMA
GSK3B MOSTest MAGMA
MIX23 MOSTest MAGMA
FAM162A MOSTest MAGMA
WDR5B MOSTest MAGMA
KPNA1 MOSTest MAGMA
PARP9 MOSTest MAGMA
DTX3L MOSTest MAGMA
ZNF148 MOSTest MAGMA
KLF15 MOSTest MAGMA
TPRA1 MOSTest MAGMA
RUVBL1 MOSTest MAGMA
EEFSEC MOSTest MAGMA
IL20RB MOSTest MAGMA
MBNL1 MOSTest MAGMA
PLCH1 MOSTest MAGMA
SLC33A1 MOSTest MAGMA
TBCCD1 MOSTest MAGMA
NOP14 MOSTest MAGMA
CPEB2 MOSTest MAGMA
KLB MOSTest MAGMA
UGT2B7 MOSTest MAGMA
SCARB2 MOSTest MAGMA
ADH1B MOSTest MAGMA
ADH1C MOSTest MAGMA
ADH7 MOSTest MAGMA
C4orf54 MOSTest MAGMA
BANK1 MOSTest MAGMA
MANBA MOSTest MAGMA
CENPE MOSTest MAGMA
TET2 MOSTest MAGMA
INTU MOSTest MAGMA
LRBA MOSTest MAGMA
FGA MOSTest MAGMA
PDGFC MOSTest MAGMA
PELO MOSTest MAGMA
MAP3K1 MOSTest MAGMA
SETD9 MOSTest MAGMA
MIER3 MOSTest MAGMA
ZNF366 MOSTest MAGMA
ARHGEF28 MOSTest MAGMA
JMY MOSTest MAGMA
ADGRV1 MOSTest MAGMA
HINT1 MOSTest MAGMA
FNIP1 MOSTest MAGMA
ACSL6 MOSTest MAGMA
GDF9 MOSTest MAGMA
UQCRQ MOSTest MAGMA
AFF4 MOSTest MAGMA
NR3C1 MOSTest MAGMA
FAM114A2 MOSTest MAGMA
MFAP3 MOSTest MAGMA
CPEB4 MOSTest MAGMA
RAB24 MOSTest MAGMA
PRELID1 MOSTest MAGMA
H2AC1 MOSTest MAGMA
H2BC1 MOSTest MAGMA
H1-1 MOSTest MAGMA
H4C1 MOSTest MAGMA
H2BC7 MOSTest MAGMA
BTN2A2 MOSTest MAGMA
BTN3A1 MOSTest MAGMA
BTN3A3 MOSTest MAGMA
BTN1A1 MOSTest MAGMA
HMGN4 MOSTest MAGMA
ABT1 MOSTest MAGMA
ZNF322 MOSTest MAGMA
PRSS16 MOSTest MAGMA
POM121L2 MOSTest MAGMA
ZNF391 MOSTest MAGMA
ZNF184 MOSTest MAGMA
H2BC17 MOSTest MAGMA
NKAPL MOSTest MAGMA
ZKSCAN3 MOSTest MAGMA
ZSCAN23 MOSTest MAGMA
GPX5 MOSTest MAGMA
SCAND3 MOSTest MAGMA
ZNF311 MOSTest MAGMA
OR2J2 MOSTest MAGMA
OR5V1 MOSTest MAGMA
OR12D3 MOSTest MAGMA
UBD MOSTest MAGMA
OR2H2 MOSTest MAGMA
MOG MOSTest MAGMA
PPP1R11 MOSTest MAGMA
TRIM10 MOSTest MAGMA
TRIM15 MOSTest MAGMA
RPP21 MOSTest MAGMA
ATAT1 MOSTest MAGMA
PPP1R18 MOSTest MAGMA
FLOT1 MOSTest MAGMA
IER3 MOSTest MAGMA
MUC21 MOSTest MAGMA
TNF MOSTest MAGMA
SAPCD1 MOSTest MAGMA
PRRT1 MOSTest MAGMA
TSBP1-AS1 MOSTest MAGMA
PSMB9 MOSTest MAGMA
HLA-DMB MOSTest MAGMA
HLA-DMA MOSTest MAGMA
BRD2 MOSTest MAGMA
COL11A2 MOSTest MAGMA
HSD17B8 MOSTest MAGMA
RING1 MOSTest MAGMA
PFDN6 MOSTest MAGMA
TAPBP MOSTest MAGMA
DAXX MOSTest MAGMA
KIFC1 MOSTest MAGMA
PHF1 MOSTest MAGMA
SYNGAP1 MOSTest MAGMA
ZBTB9 MOSTest MAGMA
BAK1 MOSTest MAGMA
ITPR3 MOSTest MAGMA
IP6K3 MOSTest MAGMA
RPS10-NUDT3 MOSTest MAGMA
RPS10 MOSTest MAGMA
ANKS1A MOSTest MAGMA
PPARD MOSTest MAGMA
TEAD3 MOSTest MAGMA
TFEB MOSTest MAGMA
PGC MOSTest MAGMA
CCND3 MOSTest MAGMA
BICRAL MOSTest MAGMA
RPL7L1 MOSTest MAGMA
PTCRA MOSTest MAGMA
TRAM2 MOSTest MAGMA
ANKRD6 MOSTest MAGMA
MDN1 MOSTest MAGMA
SESN1 MOSTest MAGMA
CEP57L1 MOSTest MAGMA
NT5DC1 MOSTest MAGMA
COL10A1 MOSTest MAGMA
RFX6 MOSTest MAGMA
MAP3K5 MOSTest MAGMA
PEX7 MOSTest MAGMA
SOD2 MOSTest MAGMA
PNLDC1 MOSTest MAGMA
MAS1 MOSTest MAGMA
DNAAF5 MOSTest MAGMA
SUN1 MOSTest MAGMA
EEPD1 MOSTest MAGMA
NPC1L1 MOSTest MAGMA
PURB MOSTest MAGMA
VKORC1L1 MOSTest MAGMA
GUSB MOSTest MAGMA
ASL MOSTest MAGMA
CRCP MOSTest MAGMA
TPST1 MOSTest MAGMA
KCTD7 MOSTest MAGMA
RABGEF1 MOSTest MAGMA
SPDYE5 MOSTest MAGMA
POM121C MOSTest MAGMA
POR MOSTest MAGMA
TMEM120A MOSTest MAGMA
PON3 MOSTest MAGMA
TECPR1 MOSTest MAGMA
BRI3 MOSTest MAGMA
BAIAP2L1 MOSTest MAGMA
ARPC1A MOSTest MAGMA
ARPC1B MOSTest MAGMA
PDAP1 MOSTest MAGMA
BUD31 MOSTest MAGMA
ZNF394 MOSTest MAGMA
ZKSCAN5 MOSTest MAGMA
ZNF655 MOSTest MAGMA
TMEM225B MOSTest MAGMA
ZSCAN25 MOSTest MAGMA
CYP3A5 MOSTest MAGMA
PILRA MOSTest MAGMA
ZCWPW1 MOSTest MAGMA
MEPCE MOSTest MAGMA
SPACDR MOSTest MAGMA
TSC22D4 MOSTest MAGMA
NYAP1 MOSTest MAGMA
GNB2 MOSTest MAGMA
ZAN MOSTest MAGMA
SLC12A9 MOSTest MAGMA
TRIP6 MOSTest MAGMA
SRRT MOSTest MAGMA
UFSP1 MOSTest MAGMA
HBP1 MOSTest MAGMA
COG5 MOSTest MAGMA
GPR22 MOSTest MAGMA
DUS4L MOSTest MAGMA
BCAP29 MOSTest MAGMA
SND1 MOSTest MAGMA
IRF5 MOSTest MAGMA
GIMAP7 MOSTest MAGMA
GIMAP6 MOSTest MAGMA
PRSS55 MOSTest MAGMA
DMTN MOSTest MAGMA
FGFR1 MOSTest MAGMA
NCOA2 MOSTest MAGMA
ZFP41 MOSTest MAGMA
GLI4 MOSTest MAGMA
ZNF696 MOSTest MAGMA
TOP1MT MOSTest MAGMA
RHPN1 MOSTest MAGMA
GRINA MOSTest MAGMA
SHARPIN MOSTest MAGMA
B4GALT1 MOSTest MAGMA
KIF27 MOSTest MAGMA
GADD45G MOSTest MAGMA
AUH MOSTest MAGMA
NIPSNAP3A MOSTest MAGMA
OR2K2 MOSTest MAGMA
PTGR1 MOSTest MAGMA
SURF6 MOSTest MAGMA
SURF1 MOSTest MAGMA
GPSM1 MOSTest MAGMA
NOTCH1 MOSTest MAGMA
SAPCD2 MOSTest MAGMA
BEND7 MOSTest MAGMA
MRC1 MOSTest MAGMA
SKIDA1 MOSTest MAGMA
DNAJC1 MOSTest MAGMA
NCOA4 MOSTest MAGMA
TIMM23 MOSTest MAGMA
ARID5B MOSTest MAGMA
OIT3 MOSTest MAGMA
PLA2G12B MOSTest MAGMA
SEC24C MOSTest MAGMA
FUT11 MOSTest MAGMA
NDST2 MOSTest MAGMA
BTAF1 MOSTest MAGMA
CEP55 MOSTest MAGMA
HELLS MOSTest MAGMA
CYP2C18 MOSTest MAGMA
CYP2C19 MOSTest MAGMA
CYP2C8 MOSTest MAGMA
ACSM6 MOSTest MAGMA
ENTPD1 MOSTest MAGMA
ABCC2 MOSTest MAGMA
ERLIN1 MOSTest MAGMA
OGA MOSTest MAGMA
LDB1 MOSTest MAGMA
PPRC1 MOSTest MAGMA
PITX3 MOSTest MAGMA
GBF1 MOSTest MAGMA
ACSL5 MOSTest MAGMA
ZDHHC6 MOSTest MAGMA
CCDC186 MOSTest MAGMA
VWA2 MOSTest MAGMA
PNLIPRP2 MOSTest MAGMA
TRIM34 MOSTest MAGMA
HPX MOSTest MAGMA
SCUBE2 MOSTest MAGMA
IRAG1 MOSTest MAGMA
SOX6 MOSTest MAGMA
PIK3C2A MOSTest MAGMA
NUCB2 MOSTest MAGMA
SERGEF MOSTest MAGMA
TPH1 MOSTest MAGMA
SAAL1 MOSTest MAGMA
SAA2-SAA4 MOSTest MAGMA
SAA2 MOSTest MAGMA
SAA1 MOSTest MAGMA
GTF2H1 MOSTest MAGMA
TSG101 MOSTest MAGMA
UEVLD MOSTest MAGMA
KIF18A MOSTest MAGMA
METTL15 MOSTest MAGMA
MAPK8IP1 MOSTest MAGMA
LARGE2 MOSTest MAGMA
PHF21A MOSTest MAGMA
DGKZ MOSTest MAGMA
MDK MOSTest MAGMA
AMBRA1 MOSTest MAGMA
HARBI1 MOSTest MAGMA
ATG13 MOSTest MAGMA
FAM180B MOSTest MAGMA
TRIM49B MOSTest MAGMA
OR4A16 MOSTest MAGMA
OR4A15 MOSTest MAGMA
OR4C6 MOSTest MAGMA
OR5D18 MOSTest MAGMA
OR5L2 MOSTest MAGMA
TRIM51 MOSTest MAGMA
OR5W2 MOSTest MAGMA
OR8H2 MOSTest MAGMA
OR9G1 MOSTest MAGMA
OR9G4 MOSTest MAGMA
P2RX3 MOSTest MAGMA
TMEM216 MOSTest MAGMA
EEF1G MOSTest MAGMA
TUT1 MOSTest MAGMA
MTA2 MOSTest MAGMA
EML3 MOSTest MAGMA
ROM1 MOSTest MAGMA
B3GAT3 MOSTest MAGMA
LBHD1 MOSTest MAGMA
CSKMT MOSTest MAGMA
MACROD1 MOSTest MAGMA
SCYL1 MOSTest MAGMA
LTBP3 MOSTest MAGMA
ZNRD2 MOSTest MAGMA
MAP3K11 MOSTest MAGMA
RNASEH2C MOSTest MAGMA
SNX32 MOSTest MAGMA
FOSL1 MOSTest MAGMA
MRPL11 MOSTest MAGMA
PELI3 MOSTest MAGMA
DPP3 MOSTest MAGMA
BBS1 MOSTest MAGMA
ZDHHC24 MOSTest MAGMA
CTSF MOSTest MAGMA
CCS MOSTest MAGMA
RBM14-RBM4 MOSTest MAGMA
RBM4 MOSTest MAGMA
RBM4B MOSTest MAGMA
SPTBN2 MOSTest MAGMA
RPS6KB2 MOSTest MAGMA
CORO1B MOSTest MAGMA
TMEM134 MOSTest MAGMA
MRGPRD MOSTest MAGMA
STARD10 MOSTest MAGMA
ATG16L2 MOSTest MAGMA
WNT11 MOSTest MAGMA
GAB2 MOSTest MAGMA
NARS2 MOSTest MAGMA
ATP5MG MOSTest MAGMA
ABCG4 MOSTest MAGMA
FAM118B MOSTest MAGMA
FOXRED1 MOSTest MAGMA
DCPS MOSTest MAGMA
KDM5A MOSTest MAGMA
CHD4 MOSTest MAGMA
LPAR5 MOSTest MAGMA
CD163 MOSTest MAGMA
GYS2 MOSTest MAGMA
ERGIC2 MOSTest MAGMA
ARID2 MOSTest MAGMA
SCAF11 MOSTest MAGMA
HDAC7 MOSTest MAGMA
DDN MOSTest MAGMA
LIMA1 MOSTest MAGMA
DIP2B MOSTest MAGMA
SPRYD3 MOSTest MAGMA
IGFBP6 MOSTest MAGMA
CSAD MOSTest MAGMA
ZNF740 MOSTest MAGMA
ITGB7 MOSTest MAGMA
PRR13 MOSTest MAGMA
MAP3K12 MOSTest MAGMA
TARBP2 MOSTest MAGMA
ATF7 MOSTest MAGMA
NXPH4 MOSTest MAGMA
SHMT2 MOSTest MAGMA
ARHGAP9 MOSTest MAGMA
KIF5A MOSTest MAGMA
PARPBP MOSTest MAGMA
IGF1 MOSTest MAGMA
KCTD10 MOSTest MAGMA
SPRING1 MOSTest MAGMA
MLEC MOSTest MAGMA
UNC119B MOSTest MAGMA
SPPL3 MOSTest MAGMA
CAMKK2 MOSTest MAGMA
TMED2 MOSTest MAGMA
DDX55 MOSTest MAGMA
TCTN2 MOSTest MAGMA
NCOR2 MOSTest MAGMA
UBC MOSTest MAGMA
TGDS MOSTest MAGMA
LINC00452 MOSTest MAGMA
RASA3 MOSTest MAGMA
ZNF219 MOSTest MAGMA
TMEM253 MOSTest MAGMA
NFATC4 MOSTest MAGMA
ACTR10 MOSTest MAGMA
PSMA3 MOSTest MAGMA
ARID4A MOSTest MAGMA
DCAF4 MOSTest MAGMA
ZFYVE1 MOSTest MAGMA
RBM25 MOSTest MAGMA
PSEN1 MOSTest MAGMA
PAPLN MOSTest MAGMA
ZNF410 MOSTest MAGMA
RCOR1 MOSTest MAGMA
TRAF3 MOSTest MAGMA
IGH MOSTest MAGMA
ZNF106 MOSTest MAGMA
SNAP23 MOSTest MAGMA
LRRC57 MOSTest MAGMA
HAUS2 MOSTest MAGMA
TTBK2 MOSTest MAGMA
UBR1 MOSTest MAGMA
TGM5 MOSTest MAGMA
ADAM10 MOSTest MAGMA
MYO1E MOSTest MAGMA
LACTB MOSTest MAGMA
FBXL22 MOSTest MAGMA
SNX22 MOSTest MAGMA
SEMA7A MOSTest MAGMA
EDC3 MOSTest MAGMA
CYP1A2 MOSTest MAGMA
CPLX3 MOSTest MAGMA
FES MOSTest MAGMA
WFIKKN1 MOSTest MAGMA
MCRIP2 MOSTest MAGMA
WDR90 MOSTest MAGMA
STUB1 MOSTest MAGMA
SOX8 MOSTest MAGMA
RAB26 MOSTest MAGMA
MGRN1 MOSTest MAGMA
NUDT16L1 MOSTest MAGMA
ANKS3 MOSTest MAGMA
ZNF500 MOSTest MAGMA
SMIM22 MOSTest MAGMA
UBN1 MOSTest MAGMA
ZC3H7A MOSTest MAGMA
XPO6 MOSTest MAGMA
NPIPB6 MOSTest MAGMA
CLN3 MOSTest MAGMA
APOBR MOSTest MAGMA
IL27 MOSTest MAGMA
SGF29 MOSTest MAGMA
SULT1A2 MOSTest MAGMA
SULT1A1 MOSTest MAGMA
EIF3C MOSTest MAGMA
ATXN2L MOSTest MAGMA
TUFM MOSTest MAGMA
SH2B1 MOSTest MAGMA
ATP2A1 MOSTest MAGMA
RABEP2 MOSTest MAGMA
CD19 MOSTest MAGMA
SPNS1 MOSTest MAGMA
KCTD13 MOSTest MAGMA
DOC2A MOSTest MAGMA
TLCD3B MOSTest MAGMA
PPP4C MOSTest MAGMA
STX1B MOSTest MAGMA
STX4 MOSTest MAGMA
ZNF668 MOSTest MAGMA
ZNF646 MOSTest MAGMA
VKORC1 MOSTest MAGMA
KAT8 MOSTest MAGMA
PRSS8 MOSTest MAGMA
SALL1 MOSTest MAGMA
CHD9 MOSTest MAGMA
FTO MOSTest MAGMA
AMFR MOSTest MAGMA
NUDT21 MOSTest MAGMA
OGFOD1 MOSTest MAGMA
BBS2 MOSTest MAGMA
MT4 MOSTest MAGMA
ARL2BP MOSTest MAGMA
CX3CL1 MOSTest MAGMA
CCL17 MOSTest MAGMA
CIAPIN1 MOSTest MAGMA
COQ9 MOSTest MAGMA
DOK4 MOSTest MAGMA
BEAN1 MOSTest MAGMA
CES3 MOSTest MAGMA
HSF4 MOSTest MAGMA
EXOC3L1 MOSTest MAGMA
E2F4 MOSTest MAGMA
FBXL9P MOSTest MAGMA
TPPP3 MOSTest MAGMA
ZDHHC1 MOSTest MAGMA
HSD11B2 MOSTest MAGMA
ATP6V0D1 MOSTest MAGMA
CDH3 MOSTest MAGMA
CDH1 MOSTest MAGMA
TANGO6 MOSTest MAGMA
HAS3 MOSTest MAGMA
CHTF8 MOSTest MAGMA
SNTB2 MOSTest MAGMA
VPS4A MOSTest MAGMA
PDF MOSTest MAGMA
OSGIN1 MOSTest MAGMA
ZNF276 MOSTest MAGMA
FANCA MOSTest MAGMA
SPIRE2 MOSTest MAGMA
MYO1C MOSTest MAGMA
SMG6 MOSTest MAGMA
GABARAP MOSTest MAGMA
YBX2 MOSTest MAGMA
GPS2 MOSTest MAGMA
KCTD11 MOSTest MAGMA
TMEM95 MOSTest MAGMA
NLGN2 MOSTest MAGMA
FGF11 MOSTest MAGMA
CHRNB1 MOSTest MAGMA
EIF4A1 MOSTest MAGMA
CD68 MOSTest MAGMA
MPDU1 MOSTest MAGMA
SOX15 MOSTest MAGMA
FXR2 MOSTest MAGMA
SAT2 MOSTest MAGMA
ATP1B2 MOSTest MAGMA
TP53 MOSTest MAGMA
EFNB3 MOSTest MAGMA
VAMP2 MOSTest MAGMA
TMEM107 MOSTest MAGMA
AURKB MOSTest MAGMA
CTC1 MOSTest MAGMA
SLC25A35 MOSTest MAGMA
GLP2R MOSTest MAGMA
ADORA2B MOSTest MAGMA
TTC19 MOSTest MAGMA
CENPV MOSTest MAGMA
MYO15A MOSTest MAGMA
ALKBH5 MOSTest MAGMA
LLGL1 MOSTest MAGMA
FLII MOSTest MAGMA
MIEF2 MOSTest MAGMA
TOP3A MOSTest MAGMA
SMCR8 MOSTest MAGMA
SHMT1 MOSTest MAGMA
RSKR MOSTest MAGMA
PROCA1 MOSTest MAGMA
RPL23A MOSTest MAGMA
EVI2A MOSTest MAGMA
RPL19 MOSTest MAGMA
LRRC3C MOSTest MAGMA
CSF3 MOSTest MAGMA
THRA MOSTest MAGMA
NR1D1 MOSTest MAGMA
HSD17B1 MOSTest MAGMA
COASY MOSTest MAGMA
PSMC3IP MOSTest MAGMA
TUBG1 MOSTest MAGMA
CCR10 MOSTest MAGMA
CNTNAP1 MOSTest MAGMA
EZH1 MOSTest MAGMA
WNK4 MOSTest MAGMA
CNTD1 MOSTest MAGMA
BECN1 MOSTest MAGMA
PSME3 MOSTest MAGMA
AOC3 MOSTest MAGMA
NAGS MOSTest MAGMA
LSM12 MOSTest MAGMA
HROB MOSTest MAGMA
ASB16 MOSTest MAGMA
TMUB2 MOSTest MAGMA
UBTF MOSTest MAGMA
SNX11 MOSTest MAGMA
SKAP1 MOSTest MAGMA
FAM117A MOSTest MAGMA
TAC4 MOSTest MAGMA
MAP3K3 MOSTest MAGMA
LIMD2 MOSTest MAGMA
STRADA MOSTest MAGMA
CCDC47 MOSTest MAGMA
DDX42 MOSTest MAGMA
GH2 MOSTest MAGMA
CEP112 MOSTest MAGMA
C17orf58 MOSTest MAGMA
PRKAR1A MOSTest MAGMA
ABCA9 MOSTest MAGMA
ABCA5 MOSTest MAGMA
NUP85 MOSTest MAGMA
GGA3 MOSTest MAGMA
MRPS7 MOSTest MAGMA
MIF4GD MOSTest MAGMA
SLC25A19 MOSTest MAGMA
GRB2 MOSTest MAGMA
H3-3B MOSTest MAGMA
UNK MOSTest MAGMA
UNC13D MOSTest MAGMA
LPIN2 MOSTest MAGMA
SMAD7 MOSTest MAGMA
CYB5A MOSTest MAGMA
PTBP1 MOSTest MAGMA
PLPPR3 MOSTest MAGMA
THOP1 MOSTest MAGMA
PIAS4 MOSTest MAGMA
MAP2K2 MOSTest MAGMA
HDGFL2 MOSTest MAGMA
UHRF1 MOSTest MAGMA
KDM4B MOSTest MAGMA
FUT3 MOSTest MAGMA
CLEC4M MOSTest MAGMA
LRRC8E MOSTest MAGMA
KANK3 MOSTest MAGMA
ILF3 MOSTest MAGMA
TSPAN16 MOSTest MAGMA
GCDH MOSTest MAGMA
FARSA MOSTest MAGMA
CALR MOSTest MAGMA
CYP4F2 MOSTest MAGMA
CALR3 MOSTest MAGMA
IL12RB1 MOSTest MAGMA
PIK3R2 MOSTest MAGMA
IFI30 MOSTest MAGMA
RAB3A MOSTest MAGMA
JUND MOSTest MAGMA
ARMC6 MOSTest MAGMA
SLC25A42 MOSTest MAGMA
TMEM161A MOSTest MAGMA
RFXANK MOSTest MAGMA
ZNF14 MOSTest MAGMA
CEBPG MOSTest MAGMA
ZNF793 MOSTest MAGMA
ZNF540 MOSTest MAGMA
ZNF571 MOSTest MAGMA
ZFP30 MOSTest MAGMA
ZNF781 MOSTest MAGMA
ZNF607 MOSTest MAGMA
ZNF573 MOSTest MAGMA
WDR87 MOSTest MAGMA
SIPA1L3 MOSTest MAGMA
NUMBL MOSTest MAGMA
SNRPA MOSTest MAGMA
EGLN2 MOSTest MAGMA
EXOSC5 MOSTest MAGMA
BCKDHA MOSTest MAGMA
B3GNT8 MOSTest MAGMA
ZNF221 MOSTest MAGMA
ZNF155 MOSTest MAGMA
ZNF225 MOSTest MAGMA
ZNF234 MOSTest MAGMA
ZNF226 MOSTest MAGMA
ZNF227 MOSTest MAGMA
BLOC1S3 MOSTest MAGMA
ERCC1 MOSTest MAGMA
EML2 MOSTest MAGMA
MEIOSIN MOSTest MAGMA
SIX5 MOSTest MAGMA
SYMPK MOSTest MAGMA
FOXA3 MOSTest MAGMA
PPP5C MOSTest MAGMA
SULT2A1 MOSTest MAGMA
DBP MOSTest MAGMA
MBOAT7 MOSTest MAGMA
RRBP1 MOSTest MAGMA
REM1 MOSTest MAGMA
HM13 MOSTest MAGMA
ID1 MOSTest MAGMA
COX4I2 MOSTest MAGMA
FOXS1 MOSTest MAGMA
TM9SF4 MOSTest MAGMA
PLAGL2 MOSTest MAGMA
POFUT1 MOSTest MAGMA
KIF3B MOSTest MAGMA
ASXL1 MOSTest MAGMA
NOL4L MOSTest MAGMA
DNMT3B MOSTest MAGMA
SNTA1 MOSTest MAGMA
CBFA2T2 MOSTest MAGMA
NECAB3 MOSTest MAGMA
ACTL10 MOSTest MAGMA
E2F1 MOSTest MAGMA
PXMP4 MOSTest MAGMA
RALY MOSTest MAGMA
EIF2S2 MOSTest MAGMA
MMP24 MOSTest MAGMA
YWHAB MOSTest MAGMA
EPPIN-WFDC6 MOSTest MAGMA
EYA2 MOSTest MAGMA
ARFGEF2 MOSTest MAGMA
CTCFL MOSTest MAGMA
HELZ2 MOSTest MAGMA
STMN3 MOSTest MAGMA
RTEL1 MOSTest MAGMA
OPRL1 MOSTest MAGMA
LKAAEAR1 MOSTest MAGMA
NRIP1 MOSTest MAGMA
SOD1 MOSTest MAGMA
SCAF4 MOSTest MAGMA
LCA5L MOSTest MAGMA
COL18A1 MOSTest MAGMA
BCL2L13 MOSTest MAGMA
BID MOSTest MAGMA
GSTT2B MOSTest MAGMA
DDT MOSTest MAGMA
CHEK2 MOSTest MAGMA
NF2 MOSTest MAGMA
UQCR10 MOSTest MAGMA
MTMR3 MOSTest MAGMA
HORMAD2 MOSTest MAGMA
TBC1D10A MOSTest MAGMA
SF3A1 MOSTest MAGMA
SEC14L2 MOSTest MAGMA
SEC14L4 MOSTest MAGMA
RNF185 MOSTest MAGMA
LIMK2 MOSTest MAGMA
PIK3IP1 MOSTest MAGMA
PATZ1 MOSTest MAGMA
DRG1 MOSTest MAGMA
EIF4ENIF1 MOSTest MAGMA
SLC5A1 MOSTest MAGMA
KDELR3 MOSTest MAGMA
TNRC6B MOSTest MAGMA
SLC25A17 MOSTest MAGMA
TEF MOSTest MAGMA
TOB2 MOSTest MAGMA
PHF5A MOSTest MAGMA
ACO2 MOSTest MAGMA
POLR3H MOSTest MAGMA
CSDC2 MOSTest MAGMA
SNU13 MOSTest MAGMA
MEI1 MOSTest MAGMA
CCDC134 MOSTest MAGMA
SREBF2 MOSTest MAGMA
NAGA MOSTest MAGMA
PHETA2 MOSTest MAGMA
SMDT1 MOSTest MAGMA
NDUFA6 MOSTest MAGMA
TCF20 MOSTest MAGMA
A1CF WES burden test
MUC6 WES burden test
FERMT3 WES burden test
TMEM25 WES burden test
KMT2A WES burden test
SLC25A45 WES burden test
PRG3 WES burden test
P2RY2 WES burden test
PDE3B WES burden test
RAPGEF3 WES burden test
ATP5B WES burden test
METTL7B WES burden test
MYL6 WES burden test
ZBTB39 WES burden test
TAS2R31 WES burden test
OMA1 WES burden test
CLPX WES burden test
CASC4 WES burden test
FAM63B WES burden test
GANC WES burden test
HDDC3 WES burden test
AARS WES burden test
CLEC18C WES burden test
AC004754.3 WES burden test
AC027682.1 WES burden test
FAM65A WES burden test
MTSS1L WES burden test
HIGD1B WES burden test
NT5C3B WES burden test
RABEP1 WES burden test
SLC47A1 WES burden test
MC4R WES burden test
AXL WES burden test
FXYD1 WES burden test
EDEM3 WES burden test
SARS WES burden test
UBQLN4 WES burden test
ZNF334 WES burden test
CECR5 WES burden test
ANKRD36 WES burden test
PRKRA WES burden test
ABCB6 WES burden test
C2orf16 WES burden test
BRE WES burden test
ACVR1C WES burden test
PRKAG3 WES burden test
ZXDC WES burden test
ZNF717 WES burden test
FGG WES burden test
FAM105A WES burden test
SLC6A19 WES burden test
AP3S1 WES burden test
MPC1 WES burden test
SKIV2L WES burden test
ME1 WES burden test
ARG1 WES burden test
KIAA0408 WES burden test
POP7 WES burden test
MUC3A WES burden test
CTD-2135J3.4 WES burden test
SLC34A3 WES burden test
GFI1B WES burden test
```
